# Scoring respondents on a semantic frame of reference identifies a group that is burdened across many questionnaires and reaches care less easily

**DOI:** 10.64898/2026.09.03.26362158

**Authors:** Manu Aggarwal, Vipul Periwal

## Abstract

Cohorts and health systems give people batteries of questionnaires on symptoms and life circumstances, and a person’s difficulties can show up in several at once. Finding who is faring badly means scoring the whole battery. Methods that span a battery estimate its structure from responses rather than from what the questions mean, and work on question wording does not score the people who answered. Here we build a semantic frame of reference from published question text alone, and score respondents on it. Language models group 577 questions from 50 questionnaires into components fixed before any cohort answers, each interpretable because it rests on a few questions. We place any battery on these components from its question text and score each respondent by how unusual their position is. On an All of Us battery answered by 22,332 participants, we find a group burdened across many questionnaires. In health records and access surveys that never entered the scoring, this group reaches care less easily than the rest of the cohort, and being more distressed does not explain the difference. Built once, the frame scores any battery, and each score shows which questions produced it.

## Supplementary material for "Scoring respondents on a semantic frame of reference identifies a group that is burdened across many questionnaires and reaches care less easily": batch_s001-005.jsonl

```
{"variant_id": "A_livingsituation_stablehouseconcern__asrs_1", "rewritten": "How often do you worry about not having a place to live?"}
{"variant_id": "A_livingsituation_stablehouseconcern__alcohol_alcoholparticipant", "rewritten": "In your entire life, have you ever worried about not having a place to live?"}
{"variant_id": "A_livingsituation_stablehouseconcern__overallhealth_emotionalproblem7days", "rewritten": "In the past 7 days, how often have you been bothered by worry about not having a place to live?"}
{"variant_id": "A_livingsituation_stablehouseconcern__bmmrs_1", "rewritten": "I feel worried about not having a place to live."}
{"variant_id": "A_livingsituation_stablehouseconcern__sdoh_cpss_1", "rewritten": "In the last month, how often have you been worried about not having a place to live?"}
{"variant_id": "A_livingsituation_stablehouseconcern__gad7_1", "rewritten": "Feeling worried about not having a place to live"}
{"variant_id": "A_livingsituation_stablehouseconcern__bfi2xs_1", "rewritten": "I am someone who worries about not having a place to live."}
{"variant_id": "A_livingsituation_stablehouseconcern__asrs_2", "rewritten": "How often do you worry that you might not have a place to live?"}
{"variant_id": "A_livingsituation_stablehouseconcern__cidi5_16", "rewritten": "Did you ever in your life worry about not having a place to live?"}
{"variant_id": "A_livingsituation_stablehouseconcern__overallhealth_generalmentalhealth", "rewritten": "In general, how would you rate your level of worry about not having a place to live?"}
{"variant_id": "B_livingsituation_stablehouseconcern__asrs_1", "rewritten": "In the past 6 months, have you been worried or concerned about NOT being able to wrap up the final details of your projects?"}
{"variant_id": "B_livingsituation_stablehouseconcern__bfi2xs_12", "rewritten": "In the past 6 months, have you been worried or concerned about NOT assuming the best about people?"}
{"variant_id": "B_livingsituation_stablehouseconcern__cidi5_25", "rewritten": "In the past 6 months, have you been worried or concerned about NOT being able to stop picking at your skin?"}
{"variant_id": "B_livingsituation_stablehouseconcern__ace_1", "rewritten": "In the past 6 months, have you been worried or concerned about living with someone who is depressed, mentally ill, or suicidal?"}
{"variant_id": "B_livingsituation_stablehouseconcern__bfi2xs_13", "rewritten": "In the past 6 months, have you been worried or concerned about NOT being reliable or able to be counted on?"}
{"variant_id": "B_livingsituation_stablehouseconcern__bmmrs_1", "rewritten": "In the past 6 months, have you been worried or concerned about NOT feeling God's (or a higher power's) presence?"}
{"variant_id": "B_livingsituation_stablehouseconcern__mhqukb_5", "rewritten": "In the past 6 months, have you been worried or concerned about feeling sad, blue, or depressed for two weeks or more in a row?"}
{"variant_id": "B_livingsituation_stablehouseconcern__sdoh_eds_1", "rewritten": "In the past 6 months, have you been worried or concerned about being treated with less courtesy than other people?"}
{"variant_id": "B_livingsituation_stablehouseconcern__bfi2xs_1", "rewritten": "In the past 6 months, have you been worried or concerned about being too quiet around others?"}
{"variant_id": "B_livingsituation_stablehouseconcern__hvs_1", "rewritten": "In the past 6 months, have you been worried or concerned about your food running out before you got money to buy more?"}
{"variant_id": "A_alcohol_alcoholparticipant__asrs_1", "rewritten": "How often do you have a drink of any kind of alcohol?"}
{"variant_id": "A_alcohol_alcoholparticipant__overallhealth_emotionalproblem7days", "rewritten": "In the past 7 days, how often have you had at least one drink of any kind of alcohol?"}
{"variant_id": "A_alcohol_alcoholparticipant__bmmrs_1", "rewritten": "I have had at least one drink of any kind of alcohol in my life."}
{"variant_id": "A_alcohol_alcoholparticipant__sdoh_cpss_1", "rewritten": "In the last month, how often have you had a drink of any kind of alcohol?"}
{"variant_id": "A_alcohol_alcoholparticipant__gad7_1", "rewritten": "Having a drink of any kind of alcohol"}
{"variant_id": "A_alcohol_alcoholparticipant__bfi2xs_1", "rewritten": "I am someone who drinks alcohol."}
{"variant_id": "A_alcohol_alcoholparticipant__asrs_2", "rewritten": "How often do you have at least one alcoholic drink?"}
{"variant_id": "A_alcohol_alcoholparticipant__overallhealth_generalmentalhealth", "rewritten": "In general, how would you rate how often you drink any kind of alcohol?"}
{"variant_id": "A_alcohol_alcoholparticipant__bmmrs_2", "rewritten": "At some point in my life, I have had a drink of any kind of alcohol."}
{"variant_id": "A_alcohol_alcoholparticipant__sdoh_cpss_10", "rewritten": "In the last month, how often have you had at least one alcoholic drink?"}
{"variant_id": "B_alcohol_alcoholparticipant__asrs_1", "rewritten": "In your entire life, have you ever had trouble wrapping up the final details of a project, once the challenging parts were done?"}
{"variant_id": "B_alcohol_alcoholparticipant__bfi2xs_12", "rewritten": "In your entire life, have you ever been someone who assumes the best about people?"}
{"variant_id": "B_alcohol_alcoholparticipant__ace_1", "rewritten": "In your entire life, have you ever lived with anyone who was depressed, mentally ill, or suicidal?"}
{"variant_id": "B_alcohol_alcoholparticipant__bfi2xs_13", "rewritten": "In your entire life, have you ever been someone reliable who can always be counted on?"}
{"variant_id": "B_alcohol_alcoholparticipant__bmmrs_1", "rewritten": "In your entire life, have you ever felt God's (or a higher power's) presence?"}
{"variant_id": "B_alcohol_alcoholparticipant__phq9_1", "rewritten": "In your entire life, have you ever had little interest or pleasure in doing things?"}
{"variant_id": "B_alcohol_alcoholparticipant__sdoh_eds_1", "rewritten": "In your entire life, have you ever been treated with less courtesy than other people are?"}
{"variant_id": "B_alcohol_alcoholparticipant__bfi2xs_1", "rewritten": "In your entire life, have you ever been someone who tends to be quiet?"}
{"variant_id": "B_alcohol_alcoholparticipant__hvs_1", "rewritten": "In your entire life, have you ever worried whether your food would run out before you got money to buy more?"}
{"variant_id": "B_alcohol_alcoholparticipant__gad7_1", "rewritten": "In your entire life, have you ever felt nervous, anxious, or on edge?"}
{"variant_id": "A_cigarsmoking_cigarsmokeparticipant__asrs_1", "rewritten": "How often do you smoke a traditional cigar, cigarillo, or filtered cigar?"}
{"variant_id": "A_cigarsmoking_cigarsmokeparticipant__overallhealth_emotionalproblem7days", "rewritten": "In the past 7 days, how often have you smoked a traditional cigar, cigarillo, or filtered cigar?"}
{"variant_id": "A_cigarsmoking_cigarsmokeparticipant__bmmrs_1", "rewritten": "I have smoked a traditional cigar, cigarillo, or filtered cigar."}
{"variant_id": "A_cigarsmoking_cigarsmokeparticipant__sdoh_cpss_1", "rewritten": "In the last month, how often have you smoked a traditional cigar, cigarillo, or filtered cigar?"}
{"variant_id": "A_cigarsmoking_cigarsmokeparticipant__gad7_1", "rewritten": "Smoking a traditional cigar, cigarillo, or filtered cigar"}
{"variant_id": "A_cigarsmoking_cigarsmokeparticipant__bfi2xs_1", "rewritten": "I am someone who smokes traditional cigars, cigarillos, or filtered cigars."}
{"variant_id": "A_cigarsmoking_cigarsmokeparticipant__asrs_2", "rewritten": "How often do you smoke a cigar, cigarillo, or filtered cigar?"}
{"variant_id": "A_cigarsmoking_cigarsmokeparticipant__overallhealth_generalmentalhealth", "rewritten": "In general, how would you rate how often you smoke traditional cigars, cigarillos, or filtered cigars?"}
{"variant_id": "A_cigarsmoking_cigarsmokeparticipant__bmmrs_2", "rewritten": "At some point in my life, I have smoked a traditional cigar, cigarillo, or filtered cigar."}
{"variant_id": "A_cigarsmoking_cigarsmokeparticipant__sdoh_cpss_10", "rewritten": "In the last month, how often have you smoked a traditional cigar, cigarillo, or filtered cigar, even one or two puffs?"}
{"variant_id": "B_cigarsmoking_cigarsmokeparticipant__asrs_1", "rewritten": "Have you ever had trouble wrapping up the final details of a project, even once or twice?"}
{"variant_id": "B_cigarsmoking_cigarsmokeparticipant__bfi2xs_12", "rewritten": "Have you ever assumed the best about people, even once or twice?"}
{"variant_id": "B_cigarsmoking_cigarsmokeparticipant__ace_1", "rewritten": "Have you ever lived with anyone who was depressed, mentally ill, or suicidal, even for a short time?"}
{"variant_id": "B_cigarsmoking_cigarsmokeparticipant__bfi2xs_13", "rewritten": "Have you ever been reliable and able to be counted on, even once or twice?"}
{"variant_id": "B_cigarsmoking_cigarsmokeparticipant__bmmrs_1", "rewritten": "Have you ever felt God's (or a higher power's) presence, even once or twice?"}
{"variant_id": "B_cigarsmoking_cigarsmokeparticipant__phq9_1", "rewritten": "Have you ever had little interest or pleasure in doing things, even once or twice?"}
{"variant_id": "B_cigarsmoking_cigarsmokeparticipant__sdoh_eds_1", "rewritten": "Have you ever been treated with less courtesy than other people, even once or twice?"}
{"variant_id": "B_cigarsmoking_cigarsmokeparticipant__bfi2xs_1", "rewritten": "Have you ever been quiet, even once or twice?"}
{"variant_id": "B_cigarsmoking_cigarsmokeparticipant__hvs_1", "rewritten": "Have you ever worried whether your food would run out before you got money to buy more, even once or twice?"}
{"variant_id": "B_cigarsmoking_cigarsmokeparticipant__gad7_1", "rewritten": "Have you ever felt nervous, anxious, or on edge, even once or twice?"}
{"variant_id": "A_electronicsmoking_electricsmokeparticipant__asrs_1", "rewritten": "How often do you use an electronic nicotine product such as an e-cigarette or vape pen?"}
{"variant_id": "A_electronicsmoking_electricsmokeparticipant__overallhealth_emotionalproblem7days", "rewritten": "In the past 7 days, how often have you used an electronic nicotine product such as an e-cigarette or vape pen?"}
{"variant_id": "A_electronicsmoking_electricsmokeparticipant__bmmrs_1", "rewritten": "I have used an electronic nicotine product such as an e-cigarette or vape pen."}
{"variant_id": "A_electronicsmoking_electricsmokeparticipant__sdoh_cpss_1", "rewritten": "In the last month, how often have you used an electronic nicotine product such as an e-cigarette or vape pen?"}
{"variant_id": "A_electronicsmoking_electricsmokeparticipant__gad7_1", "rewritten": "Using an electronic nicotine product such as an e-cigarette or vape pen"}
{"variant_id": "A_electronicsmoking_electricsmokeparticipant__bfi2xs_1", "rewritten": "I am someone who uses electronic nicotine products such as e-cigarettes or vape pens."}
{"variant_id": "A_electronicsmoking_electricsmokeparticipant__asrs_2", "rewritten": "How often do you use an electronic nicotine product like a vape pen or e-cigarette?"}
{"variant_id": "A_electronicsmoking_electricsmokeparticipant__overallhealth_generalmentalhealth", "rewritten": "In general, how would you rate how often you use electronic nicotine products such as e-cigarettes or vape pens?"}
{"variant_id": "A_electronicsmoking_electricsmokeparticipant__bmmrs_2", "rewritten": "At some point in my life, I have used an electronic nicotine product such as an e-cigarette or vape pen."}
{"variant_id": "A_electronicsmoking_electricsmokeparticipant__sdoh_cpss_10", "rewritten": "In the last month, how often have you used an electronic nicotine product such as a vape pen or e-cigarette?"}
{"variant_id": "B_electronicsmoking_electricsmokeparticipant__asrs_1", "rewritten": "Have you ever had trouble wrapping up the final details of a project, even one or two times?"}
{"variant_id": "B_electronicsmoking_electricsmokeparticipant__bfi2xs_12", "rewritten": "Have you ever assumed the best about people, even one or two times?"}
{"variant_id": "B_electronicsmoking_electricsmokeparticipant__ace_1", "rewritten": "Have you ever lived with anyone who was depressed, mentally ill, or suicidal, even for a short time?"}
{"variant_id": "B_electronicsmoking_electricsmokeparticipant__bfi2xs_13", "rewritten": "Have you ever been reliable and able to be counted on, even one or two times?"}
{"variant_id": "B_electronicsmoking_electricsmokeparticipant__bmmrs_1", "rewritten": "Have you ever felt God's (or a higher power's) presence, even one or two times?"}
{"variant_id": "B_electronicsmoking_electricsmokeparticipant__phq9_1", "rewritten": "Have you ever had little interest or pleasure in doing things, even one or two times?"}
{"variant_id": "B_electronicsmoking_electricsmokeparticipant__sdoh_eds_1", "rewritten": "Have you ever been treated with less courtesy than other people, even one or two times?"}
{"variant_id": "B_electronicsmoking_electricsmokeparticipant__bfi2xs_1", "rewritten": "Have you ever been quiet, even one or two times?"}
{"variant_id": "B_electronicsmoking_electricsmokeparticipant__hvs_1", "rewritten": "Have you ever worried whether your food would run out before you got money to buy more, even one or two times?"}
{"variant_id": "B_electronicsmoking_electricsmokeparticipant__gad7_1", "rewritten": "Have you ever felt nervous, anxious, or on edge, even one or two times?"}
{"variant_id": "A_hookahsmoking_hookahsmokeparticipant__asrs_1", "rewritten": "How often do you smoke tobacco in a hookah?"}
{"variant_id": "A_hookahsmoking_hookahsmokeparticipant__overallhealth_emotionalproblem7days", "rewritten": "In the past 7 days, how often have you smoked tobacco in a hookah?"}
{"variant_id": "A_hookahsmoking_hookahsmokeparticipant__bmmrs_1", "rewritten": "I have smoked tobacco in a hookah."}
{"variant_id": "A_hookahsmoking_hookahsmokeparticipant__sdoh_cpss_1", "rewritten": "In the last month, how often have you smoked tobacco in a hookah?"}
{"variant_id": "A_hookahsmoking_hookahsmokeparticipant__gad7_1", "rewritten": "Smoking tobacco in a hookah"}
{"variant_id": "A_hookahsmoking_hookahsmokeparticipant__bfi2xs_1", "rewritten": "I am someone who smokes tobacco in a hookah."}
{"variant_id": "A_hookahsmoking_hookahsmokeparticipant__asrs_2", "rewritten": "How often do you smoke tobacco using a hookah?"}
{"variant_id": "A_hookahsmoking_hookahsmokeparticipant__overallhealth_generalmentalhealth", "rewritten": "In general, how would you rate how often you smoke tobacco in a hookah?"}
{"variant_id": "A_hookahsmoking_hookahsmokeparticipant__bmmrs_2", "rewritten": "At some point in my life, I have smoked tobacco in a hookah."}
{"variant_id": "A_hookahsmoking_hookahsmokeparticipant__sdoh_cpss_10", "rewritten": "In the last month, how often have you smoked tobacco in a hookah?"}
{"variant_id": "B_hookahsmoking_hookahsmokeparticipant__asrs_1", "rewritten": "Have you ever had trouble wrapping up the final details of a project, even one or two times?"}
{"variant_id": "B_hookahsmoking_hookahsmokeparticipant__bfi2xs_12", "rewritten": "Have you ever assumed the best about people, even one or two times?"}
{"variant_id": "B_hookahsmoking_hookahsmokeparticipant__ace_1", "rewritten": "Have you ever lived with anyone who was depressed, mentally ill, or suicidal, even for a short time?"}
{"variant_id": "B_hookahsmoking_hookahsmokeparticipant__bfi2xs_13", "rewritten": "Have you ever been reliable and able to be counted on, even one or two times?"}
{"variant_id": "B_hookahsmoking_hookahsmokeparticipant__bmmrs_1", "rewritten": "Have you ever felt God's (or a higher power's) presence, even one or two times?"}
{"variant_id": "B_hookahsmoking_hookahsmokeparticipant__phq9_1", "rewritten": "Have you ever had little interest or pleasure in doing things, even one or two times?"}
{"variant_id": "B_hookahsmoking_hookahsmokeparticipant__sdoh_eds_1", "rewritten": "Have you ever been treated with less courtesy than other people, even one or two times?"}
{"variant_id": "B_hookahsmoking_hookahsmokeparticipant__bfi2xs_1", "rewritten": "Have you ever been quiet, even one or two times?"}
{"variant_id": "B_hookahsmoking_hookahsmokeparticipant__hvs_1", "rewritten": "Have you ever worried whether your food would run out before you got money to buy more, even one or two times?"}
{"variant_id": "B_hookahsmoking_hookahsmokeparticipant__gad7_1", "rewritten": "Have you ever felt nervous, anxious, or on edge, even one or two times?"}
```
