## Supplementary material for "Scoring respondents on a semantic frame of reference identifies a group that is burdened across many questionnaires and reaches care less easily": batch_s006-015.jsonl

```
{"variant_id": "A_smokelesstobacco_smokelesstobaccoparticipant__asrs_1", "rewritten": "How often do you use smokeless tobacco products such as snuff, dip, or chewing tobacco?"}
{"variant_id": "A_smokelesstobacco_smokelesstobaccoparticipant__overallhealth_emotionalproblem7days", "rewritten": "In the past 7 days, how often have you used smokeless tobacco products such as snuff, dip, or chewing tobacco?"}
{"variant_id": "A_smokelesstobacco_smokelesstobaccoparticipant__bmmrs_1", "rewritten": "I have used smokeless tobacco products such as snuff, dip, or chewing tobacco."}
{"variant_id": "A_smokelesstobacco_smokelesstobaccoparticipant__sdoh_cpss_1", "rewritten": "In the last month, how often have you used smokeless tobacco products such as snuff, dip, or chewing tobacco?"}
{"variant_id": "A_smokelesstobacco_smokelesstobaccoparticipant__gad7_1", "rewritten": "Using smokeless tobacco products such as snuff, dip, or chewing tobacco"}
{"variant_id": "A_smokelesstobacco_smokelesstobaccoparticipant__bfi2xs_1", "rewritten": "I am someone who uses smokeless tobacco products such as snuff, dip, or chewing tobacco."}
{"variant_id": "A_smokelesstobacco_smokelesstobaccoparticipant__asrs_2", "rewritten": "How often do you use smokeless tobacco products like dip or chewing tobacco?"}
{"variant_id": "A_smokelesstobacco_smokelesstobaccoparticipant__overallhealth_generalmentalhealth", "rewritten": "In general, how would you rate how often you use smokeless tobacco products such as snuff, dip, or chewing tobacco?"}
{"variant_id": "A_smokelesstobacco_smokelesstobaccoparticipant__bmmrs_2", "rewritten": "At some point in my life, I have used smokeless tobacco products such as snuff, dip, or chewing tobacco."}
{"variant_id": "A_smokelesstobacco_smokelesstobaccoparticipant__sdoh_cpss_10", "rewritten": "In the last month, how often have you used smokeless tobacco products such as moist snuff or chewing tobacco?"}
{"variant_id": "B_smokelesstobacco_smokelesstobaccoparticipant__asrs_1", "rewritten": "Have you ever had trouble wrapping up the final details of a project, even one or two times?"}
{"variant_id": "B_smokelesstobacco_smokelesstobaccoparticipant__bfi2xs_12", "rewritten": "Have you ever assumed the best about people, even one or two times?"}
{"variant_id": "B_smokelesstobacco_smokelesstobaccoparticipant__ace_1", "rewritten": "Have you ever lived with anyone who was depressed, mentally ill, or suicidal, even for a short time?"}
{"variant_id": "B_smokelesstobacco_smokelesstobaccoparticipant__bfi2xs_13", "rewritten": "Have you ever been reliable and able to be counted on, even one or two times?"}
{"variant_id": "B_smokelesstobacco_smokelesstobaccoparticipant__bmmrs_1", "rewritten": "Have you ever felt God's (or a higher power's) presence, even one or two times?"}
{"variant_id": "B_smokelesstobacco_smokelesstobaccoparticipant__phq9_1", "rewritten": "Have you ever had little interest or pleasure in doing things, even one or two times?"}
{"variant_id": "B_smokelesstobacco_smokelesstobaccoparticipant__sdoh_eds_1", "rewritten": "Have you ever been treated with less courtesy than other people, even one or two times?"}
{"variant_id": "B_smokelesstobacco_smokelesstobaccoparticipant__bfi2xs_1", "rewritten": "Have you ever been quiet, even one or two times?"}
{"variant_id": "B_smokelesstobacco_smokelesstobaccoparticipant__hvs_1", "rewritten": "Have you ever worried whether your food would run out before you got money to buy more, even one or two times?"}
{"variant_id": "B_smokelesstobacco_smokelesstobaccoparticipant__gad7_1", "rewritten": "Have you ever felt nervous, anxious, or on edge, even one or two times?"}
{"variant_id": "A_smoking_100cigslifetime__asrs_1", "rewritten": "How often do you smoke cigarettes?"}
{"variant_id": "A_smoking_100cigslifetime__overallhealth_emotionalproblem7days", "rewritten": "In the past 7 days, how often have you smoked cigarettes?"}
{"variant_id": "A_smoking_100cigslifetime__bmmrs_1", "rewritten": "I have smoked at least 100 cigarettes in my life."}
{"variant_id": "A_smoking_100cigslifetime__sdoh_cpss_1", "rewritten": "In the last month, how often have you smoked cigarettes?"}
{"variant_id": "A_smoking_100cigslifetime__gad7_1", "rewritten": "Having smoked 100 or more cigarettes in your lifetime"}
{"variant_id": "A_smoking_100cigslifetime__bfi2xs_1", "rewritten": "I am someone who smokes cigarettes."}
{"variant_id": "A_smoking_100cigslifetime__asrs_2", "rewritten": "How often do you have a cigarette?"}
{"variant_id": "A_smoking_100cigslifetime__overallhealth_generalmentalhealth", "rewritten": "In general, how would you rate how much you have smoked cigarettes over your life?"}
{"variant_id": "A_smoking_100cigslifetime__bmmrs_2", "rewritten": "At some point in my life, I have smoked at least 100 cigarettes."}
{"variant_id": "A_smoking_100cigslifetime__sdoh_cpss_10", "rewritten": "In the last month, how often have you smoked cigarettes?"}
{"variant_id": "B_smoking_100cigslifetime__asrs_1", "rewritten": "Have you had trouble wrapping up the final details of a project in your entire life?"}
{"variant_id": "B_smoking_100cigslifetime__bfi2xs_12", "rewritten": "Have you assumed the best about people throughout your entire life?"}
{"variant_id": "B_smoking_100cigslifetime__ace_1", "rewritten": "Have you lived with anyone who was depressed, mentally ill, or suicidal in your entire life?"}
{"variant_id": "B_smoking_100cigslifetime__bfi2xs_13", "rewritten": "Have you been reliable and able to be counted on throughout your entire life?"}
{"variant_id": "B_smoking_100cigslifetime__bmmrs_1", "rewritten": "Have you felt God's (or a higher power's) presence in your entire life?"}
{"variant_id": "B_smoking_100cigslifetime__phq9_1", "rewritten": "Have you had little interest or pleasure in doing things at any point in your entire life?"}
{"variant_id": "B_smoking_100cigslifetime__sdoh_eds_1", "rewritten": "Have you been treated with less courtesy than other people in your entire life?"}
{"variant_id": "B_smoking_100cigslifetime__bfi2xs_1", "rewritten": "Have you been a quiet person throughout your entire life?"}
{"variant_id": "B_smoking_100cigslifetime__hvs_1", "rewritten": "Have you worried whether your food would run out before you got money to buy more at any point in your entire life?"}
{"variant_id": "B_smoking_100cigslifetime__gad7_1", "rewritten": "Have you felt nervous, anxious, or on edge at any point in your entire life?"}
{"variant_id": "A_overallhealth_emotionalproblem7days__asrs_1", "rewritten": "How often are you bothered by emotional problems such as feeling anxious, depressed, or irritable?"}
{"variant_id": "A_overallhealth_emotionalproblem7days__alcohol_alcoholparticipant", "rewritten": "In your entire life, have you been bothered by emotional problems such as feeling anxious, depressed, or irritable?"}
{"variant_id": "A_overallhealth_emotionalproblem7days__bmmrs_1", "rewritten": "I feel bothered by emotional problems such as anxiety, depression, or irritability."}
{"variant_id": "A_overallhealth_emotionalproblem7days__sdoh_cpss_1", "rewritten": "In the last month, how often have you been bothered by emotional problems such as feeling anxious, depressed, or irritable?"}
{"variant_id": "A_overallhealth_emotionalproblem7days__gad7_1", "rewritten": "Feeling bothered by emotional problems such as anxiety, depression, or irritability"}
{"variant_id": "A_overallhealth_emotionalproblem7days__bfi2xs_1", "rewritten": "I am someone who is often bothered by emotional problems such as anxiety, depression, or irritability."}
{"variant_id": "A_overallhealth_emotionalproblem7days__asrs_2", "rewritten": "How often do you feel bothered by emotional problems such as anxiety, depression, or irritability?"}
{"variant_id": "A_overallhealth_emotionalproblem7days__cidi5_16", "rewritten": "Did you ever in your life feel bothered by emotional problems such as anxiety, depression, or irritability?"}
{"variant_id": "A_overallhealth_emotionalproblem7days__bmmrs_2", "rewritten": "I find myself bothered by emotional problems such as anxiety, depression, or irritability."}
{"variant_id": "A_overallhealth_emotionalproblem7days__sdoh_cpss_10", "rewritten": "In the last month, how often have you felt bothered by emotional problems such as anxiety, depression, or irritability?"}
{"variant_id": "B_overallhealth_emotionalproblem7days__asrs_1", "rewritten": "In the past 7 days, how often have you been bothered by trouble wrapping up the final details of your projects?"}
{"variant_id": "B_overallhealth_emotionalproblem7days__bfi2xs_12", "rewritten": "In the past 7 days, how often have you been bothered by a tendency to assume the best about people?"}
{"variant_id": "B_overallhealth_emotionalproblem7days__cidi5_25", "rewritten": "In the past 7 days, how often have you been bothered by being unable to stop picking at your skin?"}
{"variant_id": "B_overallhealth_emotionalproblem7days__ace_1", "rewritten": "In the past 7 days, how often have you been bothered by living with someone who is depressed, mentally ill, or suicidal?"}
{"variant_id": "B_overallhealth_emotionalproblem7days__bfi2xs_13", "rewritten": "In the past 7 days, how often have you been bothered by pressure to be reliable and always be counted on?"}
{"variant_id": "B_overallhealth_emotionalproblem7days__bmmrs_1", "rewritten": "In the past 7 days, how often have you been bothered by whether you feel God's (or a higher power's) presence?"}
{"variant_id": "B_overallhealth_emotionalproblem7days__mhqukb_5", "rewritten": "In the past 7 days, how often have you been bothered by feeling sad, blue, or depressed?"}
{"variant_id": "B_overallhealth_emotionalproblem7days__sdoh_eds_1", "rewritten": "In the past 7 days, how often have you been bothered by being treated with less courtesy than other people?"}
{"variant_id": "B_overallhealth_emotionalproblem7days__bfi2xs_1", "rewritten": "In the past 7 days, how often have you been bothered by being too quiet?"}
{"variant_id": "B_overallhealth_emotionalproblem7days__hvs_1", "rewritten": "In the past 7 days, how often have you been bothered by worry that your food would run out before you got money to buy more?"}
{"variant_id": "A_overallhealth_generalmentalhealth__asrs_1", "rewritten": "How often would you say your mental health, including your mood and ability to think, is good?"}
{"variant_id": "A_overallhealth_generalmentalhealth__alcohol_alcoholparticipant", "rewritten": "In your entire life, has your mental health, including your mood and ability to think, generally been good?"}
{"variant_id": "A_overallhealth_generalmentalhealth__bmmrs_1", "rewritten": "I feel that my mental health, including my mood and ability to think, is good."}
{"variant_id": "A_overallhealth_generalmentalhealth__sdoh_cpss_1", "rewritten": "In the last month, how often has your mental health, including your mood and ability to think, been good?"}
{"variant_id": "A_overallhealth_generalmentalhealth__gad7_1", "rewritten": "The overall state of your mental health, including your mood and ability to think"}
{"variant_id": "A_overallhealth_generalmentalhealth__bfi2xs_1", "rewritten": "I am someone whose mental health, including mood and ability to think, is generally good."}
{"variant_id": "A_overallhealth_generalmentalhealth__asrs_2", "rewritten": "How often is your mental health, including your mood and ability to think, in good shape?"}
{"variant_id": "A_overallhealth_generalmentalhealth__cidi5_16", "rewritten": "Have you ever, in your life, felt that your mental health, including your mood and ability to think, was good?"}
{"variant_id": "A_overallhealth_generalmentalhealth__bmmrs_2", "rewritten": "I find my mental health, including my mood and ability to think, to be good."}
{"variant_id": "A_overallhealth_generalmentalhealth__sdoh_cpss_10", "rewritten": "In the last month, how often has your mental health, including your mood and ability to think, felt good?"}
{"variant_id": "B_overallhealth_generalmentalhealth__asrs_1", "rewritten": "In general, how would you rate your ability to wrap up the final details of a project once the challenging parts are done?"}
{"variant_id": "B_overallhealth_generalmentalhealth__bfi2xs_12", "rewritten": "In general, how would you rate your tendency to assume the best about people?"}
{"variant_id": "B_overallhealth_generalmentalhealth__cidi5_25", "rewritten": "In general, how would you rate your ability to stop picking at your skin?"}
{"variant_id": "B_overallhealth_generalmentalhealth__ace_1", "rewritten": "In general, how would you rate the extent to which you grew up living with someone who was depressed, mentally ill, or suicidal?"}
{"variant_id": "B_overallhealth_generalmentalhealth__bfi2xs_13", "rewritten": "In general, how would you rate your reliability and how much you can be counted on?"}
{"variant_id": "B_overallhealth_generalmentalhealth__bmmrs_1", "rewritten": "In general, how would you rate how strongly you feel God's (or a higher power's) presence?"}
{"variant_id": "B_overallhealth_generalmentalhealth__mhqukb_5", "rewritten": "In general, how would you rate how often you feel sad, blue, or depressed for two weeks or more?"}
{"variant_id": "B_overallhealth_generalmentalhealth__sdoh_eds_1", "rewritten": "In general, how would you rate how often you are treated with less courtesy than other people?"}
{"variant_id": "B_overallhealth_generalmentalhealth__bfi2xs_1", "rewritten": "In general, how would you rate how quiet you tend to be?"}
{"variant_id": "B_overallhealth_generalmentalhealth__hvs_1", "rewritten": "In general, how would you rate how often you worry your food will run out before you get money to buy more?"}
{"variant_id": "A_overallhealth_socialsatisfaction__asrs_1", "rewritten": "How often are you satisfied with your social activities and relationships?"}
{"variant_id": "A_overallhealth_socialsatisfaction__alcohol_alcoholparticipant", "rewritten": "In your entire life, have you generally been satisfied with your social activities and relationships?"}
{"variant_id": "A_overallhealth_socialsatisfaction__bmmrs_1", "rewritten": "I feel satisfied with my social activities and relationships."}
{"variant_id": "A_overallhealth_socialsatisfaction__sdoh_cpss_1", "rewritten": "In the last month, how often have you felt satisfied with your social activities and relationships?"}
{"variant_id": "A_overallhealth_socialsatisfaction__gad7_1", "rewritten": "Your satisfaction with your social activities and relationships"}
{"variant_id": "A_overallhealth_socialsatisfaction__bfi2xs_1", "rewritten": "I am someone who is satisfied with my social activities and relationships."}
{"variant_id": "A_overallhealth_socialsatisfaction__asrs_2", "rewritten": "How often do you feel satisfied with your social activities and relationships?"}
{"variant_id": "A_overallhealth_socialsatisfaction__cidi5_16", "rewritten": "Have you ever, in your life, felt satisfied with your social activities and relationships?"}
{"variant_id": "A_overallhealth_socialsatisfaction__bmmrs_2", "rewritten": "I find satisfaction in my social activities and relationships."}
{"variant_id": "A_overallhealth_socialsatisfaction__sdoh_cpss_10", "rewritten": "In the last month, how often have you felt satisfied with your social activities and relationships?"}
{"variant_id": "B_overallhealth_socialsatisfaction__asrs_1", "rewritten": "In general, how would you rate your ability to wrap up the final details of a project once the challenging parts are done?"}
{"variant_id": "B_overallhealth_socialsatisfaction__bfi2xs_12", "rewritten": "In general, how would you rate your tendency to assume the best about people?"}
{"variant_id": "B_overallhealth_socialsatisfaction__cidi5_25", "rewritten": "In general, how would you rate your ability to stop picking at your skin?"}
{"variant_id": "B_overallhealth_socialsatisfaction__ace_1", "rewritten": "In general, how would you rate the extent to which you grew up living with someone who was depressed, mentally ill, or suicidal?"}
{"variant_id": "B_overallhealth_socialsatisfaction__bfi2xs_13", "rewritten": "In general, how would you rate your reliability and how much you can be counted on?"}
{"variant_id": "B_overallhealth_socialsatisfaction__bmmrs_1", "rewritten": "In general, how would you rate how strongly you feel God's (or a higher power's) presence?"}
{"variant_id": "B_overallhealth_socialsatisfaction__mhqukb_5", "rewritten": "In general, how would you rate how often you feel sad, blue, or depressed for two weeks or more?"}
{"variant_id": "B_overallhealth_socialsatisfaction__sdoh_eds_1", "rewritten": "In general, how would you rate how often you are treated with less courtesy than other people?"}
{"variant_id": "B_overallhealth_socialsatisfaction__bfi2xs_1", "rewritten": "In general, how would you rate how quiet you tend to be?"}
{"variant_id": "B_overallhealth_socialsatisfaction__hvs_1", "rewritten": "In general, how would you rate how often you worry your food will run out before you get money to buy more?"}
{"variant_id": "A_bmmrs_1__asrs_1", "rewritten": "How often do you feel God's (or a higher power's) presence?"}
{"variant_id": "A_bmmrs_1__alcohol_alcoholparticipant", "rewritten": "In your entire life, have you felt God's (or a higher power's) presence?"}
{"variant_id": "A_bmmrs_1__overallhealth_emotionalproblem7days", "rewritten": "In the past 7 days, how often have you felt God's (or a higher power's) presence?"}
{"variant_id": "A_bmmrs_1__sdoh_cpss_1", "rewritten": "In the last month, how often have you felt God's (or a higher power's) presence?"}
{"variant_id": "A_bmmrs_1__gad7_1", "rewritten": "Feeling God's (or a higher power's) presence"}
{"variant_id": "A_bmmrs_1__bfi2xs_1", "rewritten": "I am someone who feels God's (or a higher power's) presence."}
{"variant_id": "A_bmmrs_1__asrs_2", "rewritten": "How often do you sense God's (or a higher power's) presence?"}
{"variant_id": "A_bmmrs_1__cidi5_16", "rewritten": "Did you ever in your life feel God's (or a higher power's) presence?"}
{"variant_id": "A_bmmrs_1__overallhealth_generalmentalhealth", "rewritten": "In general, how would you rate how strongly you feel God's (or a higher power's) presence?"}
{"variant_id": "A_bmmrs_1__sdoh_cpss_10", "rewritten": "In the last month, how often have you felt God's (or a higher power's) presence in your life?"}
{"variant_id": "B_bmmrs_1__asrs_1", "rewritten": "I feel unable to wrap up the final details of my projects once the challenging parts are done."}
{"variant_id": "B_bmmrs_1__bfi2xs_12", "rewritten": "I feel inclined to assume the best about people."}
{"variant_id": "B_bmmrs_1__cidi5_25", "rewritten": "I feel unable to stop picking at my skin."}
{"variant_id": "B_bmmrs_1__ace_1", "rewritten": "I feel the effects of having lived with someone who was depressed, mentally ill, or suicidal during childhood."}
{"variant_id": "B_bmmrs_1__bfi2xs_13", "rewritten": "I feel reliable and able to be counted on."}
{"variant_id": "B_bmmrs_1__mhqukb_5", "rewritten": "I feel sad, blue, or depressed for two weeks or more at a time."}
{"variant_id": "B_bmmrs_1__sdoh_eds_1", "rewritten": "I feel treated with less courtesy than other people."}
{"variant_id": "B_bmmrs_1__bfi2xs_1", "rewritten": "I feel inclined to be quiet."}
{"variant_id": "B_bmmrs_1__hvs_1", "rewritten": "I feel worried that my food will run out before I get money to buy more."}
{"variant_id": "B_bmmrs_1__gad7_1", "rewritten": "I feel nervous, anxious, or on edge."}
{"variant_id": "A_bmmrs_2__asrs_1", "rewritten": "How often do you find strength and comfort in your religion?"}
{"variant_id": "A_bmmrs_2__alcohol_alcoholparticipant", "rewritten": "In your entire life, have you found strength and comfort in your religion?"}
{"variant_id": "A_bmmrs_2__overallhealth_emotionalproblem7days", "rewritten": "In the past 7 days, how often have you found strength and comfort in your religion?"}
{"variant_id": "A_bmmrs_2__sdoh_cpss_1", "rewritten": "In the last month, how often have you found strength and comfort in your religion?"}
{"variant_id": "A_bmmrs_2__gad7_1", "rewritten": "Finding strength and comfort in your religion"}
{"variant_id": "A_bmmrs_2__bfi2xs_1", "rewritten": "I am someone who finds strength and comfort in my religion."}
{"variant_id": "A_bmmrs_2__asrs_2", "rewritten": "How often do you draw strength and comfort from your religion?"}
{"variant_id": "A_bmmrs_2__cidi5_16", "rewritten": "Did you ever in your life find strength and comfort in your religion?"}
{"variant_id": "A_bmmrs_2__overallhealth_generalmentalhealth", "rewritten": "In general, how would you rate how much strength and comfort you find in your religion?"}
{"variant_id": "A_bmmrs_2__sdoh_cpss_10", "rewritten": "In the last month, how often have you felt strength and comfort from your religion?"}
{"variant_id": "B_bmmrs_2__asrs_1", "rewritten": "I find myself unable to wrap up the final details of my projects once the challenging parts are done."}
{"variant_id": "B_bmmrs_2__bfi2xs_12", "rewritten": "I find myself assuming the best about people."}
{"variant_id": "B_bmmrs_2__cidi5_25", "rewritten": "I find myself unable to stop picking at my skin."}
{"variant_id": "B_bmmrs_2__ace_1", "rewritten": "I find myself affected by having lived with someone who was depressed, mentally ill, or suicidal in childhood."}
{"variant_id": "B_bmmrs_2__bfi2xs_13", "rewritten": "I find myself reliable and able to be counted on."}
{"variant_id": "B_bmmrs_2__mhqukb_5", "rewritten": "I find myself feeling sad, blue, or depressed for two weeks or more at a time."}
{"variant_id": "B_bmmrs_2__sdoh_eds_1", "rewritten": "I find myself treated with less courtesy than other people."}
{"variant_id": "B_bmmrs_2__bfi2xs_1", "rewritten": "I find myself being quiet."}
{"variant_id": "B_bmmrs_2__hvs_1", "rewritten": "I find myself worried that my food will run out before I get money to buy more."}
{"variant_id": "B_bmmrs_2__gad7_1", "rewritten": "I find myself nervous, anxious, or on edge."}
{"variant_id": "A_bmmrs_3__asrs_1", "rewritten": "How often do you feel deep inner peace or harmony?"}
{"variant_id": "A_bmmrs_3__alcohol_alcoholparticipant", "rewritten": "In your entire life, have you felt deep inner peace or harmony?"}
{"variant_id": "A_bmmrs_3__overallhealth_emotionalproblem7days", "rewritten": "In the past 7 days, how often have you felt deep inner peace or harmony?"}
{"variant_id": "A_bmmrs_3__sdoh_cpss_1", "rewritten": "In the last month, how often have you felt deep inner peace or harmony?"}
{"variant_id": "A_bmmrs_3__gad7_1", "rewritten": "Feeling deep inner peace or harmony"}
{"variant_id": "A_bmmrs_3__bfi2xs_1", "rewritten": "I am someone who feels deep inner peace or harmony."}
{"variant_id": "A_bmmrs_3__asrs_2", "rewritten": "How often do you experience deep inner peace or harmony?"}
{"variant_id": "A_bmmrs_3__cidi5_16", "rewritten": "Did you ever in your life feel deep inner peace or harmony?"}
{"variant_id": "A_bmmrs_3__overallhealth_generalmentalhealth", "rewritten": "In general, how would you rate how much deep inner peace or harmony you feel?"}
{"variant_id": "A_bmmrs_3__sdoh_cpss_10", "rewritten": "In the last month, how often have you felt deep inner peace or harmony?"}
{"variant_id": "B_bmmrs_3__asrs_1", "rewritten": "I feel unable to wrap up the final details of my projects once the challenging parts are done."}
{"variant_id": "B_bmmrs_3__bfi2xs_12", "rewritten": "I feel inclined to assume the best about people."}
{"variant_id": "B_bmmrs_3__cidi5_25", "rewritten": "I feel unable to stop picking at my skin."}
{"variant_id": "B_bmmrs_3__ace_1", "rewritten": "I feel shaped by having lived with someone who was depressed, mentally ill, or suicidal in childhood."}
{"variant_id": "B_bmmrs_3__bfi2xs_13", "rewritten": "I feel reliable and able to be counted on."}
{"variant_id": "B_bmmrs_3__mhqukb_5", "rewritten": "I feel sad, blue, or depressed for two weeks or more at a time."}
{"variant_id": "B_bmmrs_3__sdoh_eds_1", "rewritten": "I feel treated with less courtesy than other people."}
{"variant_id": "B_bmmrs_3__bfi2xs_1", "rewritten": "I feel inclined to be quiet."}
{"variant_id": "B_bmmrs_3__hvs_1", "rewritten": "I feel worried that my food will run out before I get money to buy more."}
{"variant_id": "B_bmmrs_3__gad7_1", "rewritten": "I feel nervous, anxious, or on edge."}
{"variant_id": "A_bmmrs_4__asrs_1", "rewritten": "How often do you desire to be closer to or in union with God (or a higher power)?"}
{"variant_id": "A_bmmrs_4__alcohol_alcoholparticipant", "rewritten": "In your entire life, have you desired to be closer to or in union with God (or a higher power)?"}
{"variant_id": "A_bmmrs_4__overallhealth_emotionalproblem7days", "rewritten": "In the past 7 days, how often have you desired to be closer to or in union with God (or a higher power)?"}
{"variant_id": "A_bmmrs_4__sdoh_cpss_1", "rewritten": "In the last month, how often have you desired to be closer to or in union with God (or a higher power)?"}
{"variant_id": "A_bmmrs_4__gad7_1", "rewritten": "Desiring to be closer to or in union with God (or a higher power)"}
{"variant_id": "A_bmmrs_4__bfi2xs_1", "rewritten": "I am someone who desires to be closer to or in union with God (or a higher power)."}
{"variant_id": "A_bmmrs_4__asrs_2", "rewritten": "How often do you long to be closer to or in union with God (or a higher power)?"}
{"variant_id": "A_bmmrs_4__cidi5_16", "rewritten": "Did you ever in your life desire to be closer to or in union with God (or a higher power)?"}
{"variant_id": "A_bmmrs_4__overallhealth_generalmentalhealth", "rewritten": "In general, how would you rate how strongly you desire to be closer to or in union with God (or a higher power)?"}
{"variant_id": "A_bmmrs_4__sdoh_cpss_10", "rewritten": "In the last month, how often have you felt a desire to be closer to or in union with God (or a higher power)?"}
{"variant_id": "B_bmmrs_4__asrs_1", "rewritten": "I desire to be able to wrap up the final details of my projects once the challenging parts are done."}
{"variant_id": "B_bmmrs_4__bfi2xs_12", "rewritten": "I desire to assume the best about people."}
{"variant_id": "B_bmmrs_4__cidi5_25", "rewritten": "I desire to be able to stop picking at my skin."}
{"variant_id": "B_bmmrs_4__ace_1", "rewritten": "I desire to move past having lived with someone who was depressed, mentally ill, or suicidal in childhood."}
{"variant_id": "B_bmmrs_4__bfi2xs_13", "rewritten": "I desire to be reliable and always able to be counted on."}
{"variant_id": "B_bmmrs_4__mhqukb_5", "rewritten": "I desire to be free of feeling sad, blue, or depressed for two weeks or more at a time."}
{"variant_id": "B_bmmrs_4__sdoh_eds_1", "rewritten": "I desire to be treated with the same courtesy as other people."}
{"variant_id": "B_bmmrs_4__bfi2xs_1", "rewritten": "I desire to be quieter."}
{"variant_id": "B_bmmrs_4__hvs_1", "rewritten": "I desire to stop worrying that my food will run out before I get money to buy more."}
{"variant_id": "B_bmmrs_4__gad7_1", "rewritten": "I desire to be free of feeling nervous, anxious, or on edge."}
{"variant_id": "A_bmmrs_5__asrs_1", "rewritten": "How often do you feel God's (or a higher power's) love for you, directly or through others?"}
{"variant_id": "A_bmmrs_5__alcohol_alcoholparticipant", "rewritten": "In your entire life, have you felt God's (or a higher power's) love for you, directly or through others?"}
{"variant_id": "A_bmmrs_5__overallhealth_emotionalproblem7days", "rewritten": "In the past 7 days, how often have you felt God's (or a higher power's) love for you, directly or through others?"}
{"variant_id": "A_bmmrs_5__sdoh_cpss_1", "rewritten": "In the last month, how often have you felt God's (or a higher power's) love for you, directly or through others?"}
{"variant_id": "A_bmmrs_5__gad7_1", "rewritten": "Feeling God's (or a higher power's) love for you, directly or through others"}
{"variant_id": "A_bmmrs_5__bfi2xs_1", "rewritten": "I am someone who feels God's (or a higher power's) love for me, directly or through others."}
{"variant_id": "A_bmmrs_5__asrs_2", "rewritten": "How often do you sense God's (or a higher power's) love for you, directly or through others?"}
{"variant_id": "A_bmmrs_5__cidi5_16", "rewritten": "Did you ever in your life feel God's (or a higher power's) love for you, directly or through others?"}
{"variant_id": "A_bmmrs_5__overallhealth_generalmentalhealth", "rewritten": "In general, how would you rate how strongly you feel God's (or a higher power's) love for you, directly or through others?"}
{"variant_id": "A_bmmrs_5__sdoh_cpss_10", "rewritten": "In the last month, how often have you felt God's (or a higher power's) love for you, directly or through others?"}
{"variant_id": "B_bmmrs_5__asrs_1", "rewritten": "I feel unable to wrap up the final details of my projects once the challenging parts are done."}
{"variant_id": "B_bmmrs_5__bfi2xs_12", "rewritten": "I feel inclined to assume the best about people."}
{"variant_id": "B_bmmrs_5__cidi5_25", "rewritten": "I feel unable to stop picking at my skin."}
{"variant_id": "B_bmmrs_5__ace_1", "rewritten": "I feel affected by having lived with someone who was depressed, mentally ill, or suicidal in childhood."}
{"variant_id": "B_bmmrs_5__bfi2xs_13", "rewritten": "I feel reliable and able to be counted on."}
{"variant_id": "B_bmmrs_5__mhqukb_5", "rewritten": "I feel sad, blue, or depressed for two weeks or more at a time."}
{"variant_id": "B_bmmrs_5__sdoh_eds_1", "rewritten": "I feel treated with less courtesy than other people."}
{"variant_id": "B_bmmrs_5__bfi2xs_1", "rewritten": "I feel inclined to be quiet."}
{"variant_id": "B_bmmrs_5__hvs_1", "rewritten": "I feel worried that my food will run out before I get money to buy more."}
{"variant_id": "B_bmmrs_5__gad7_1", "rewritten": "I feel nervous, anxious, or on edge."}
```
