## Supplementary material for "Scoring respondents on a semantic frame of reference identifies a group that is burdened across many questionnaires and reaches care less easily": batch_s016-025.jsonl

```
{"variant_id": "A_bmmrs_6__asrs_1", "rewritten": "How often are you spiritually touched by the beauty of creation?"}
{"variant_id": "A_bmmrs_6__alcohol_alcoholparticipant", "rewritten": "In your entire life, have you been spiritually touched by the beauty of creation?"}
{"variant_id": "A_bmmrs_6__overallhealth_emotionalproblem7days", "rewritten": "In the past 7 days, how often have you been spiritually touched by the beauty of creation?"}
{"variant_id": "A_bmmrs_6__sdoh_cpss_1", "rewritten": "In the last month, how often have you been spiritually touched by the beauty of creation?"}
{"variant_id": "A_bmmrs_6__gad7_1", "rewritten": "Being spiritually touched by the beauty of creation"}
{"variant_id": "A_bmmrs_6__bfi2xs_1", "rewritten": "I am someone who is spiritually touched by the beauty of creation."}
{"variant_id": "A_bmmrs_6__asrs_2", "rewritten": "How often are you moved spiritually by the beauty of creation?"}
{"variant_id": "A_bmmrs_6__cidi5_16", "rewritten": "Did you ever in your life feel spiritually touched by the beauty of creation?"}
{"variant_id": "A_bmmrs_6__overallhealth_generalmentalhealth", "rewritten": "In general, how would you rate how spiritually touched you are by the beauty of creation?"}
{"variant_id": "A_bmmrs_6__sdoh_cpss_10", "rewritten": "In the last month, how often have you felt spiritually touched by the beauty of creation?"}
{"variant_id": "B_bmmrs_6__asrs_1", "rewritten": "I am unable to wrap up the final details of my projects once the challenging parts are done."}
{"variant_id": "B_bmmrs_6__bfi2xs_12", "rewritten": "I am someone who assumes the best about people."}
{"variant_id": "B_bmmrs_6__cidi5_25", "rewritten": "I am unable to stop picking at my skin."}
{"variant_id": "B_bmmrs_6__ace_1", "rewritten": "I am affected by having lived with someone who was depressed, mentally ill, or suicidal in childhood."}
{"variant_id": "B_bmmrs_6__bfi2xs_13", "rewritten": "I am reliable and can always be counted on."}
{"variant_id": "B_bmmrs_6__mhqukb_5", "rewritten": "I am sad, blue, or depressed for two weeks or more at a time."}
{"variant_id": "B_bmmrs_6__sdoh_eds_1", "rewritten": "I am treated with less courtesy than other people."}
{"variant_id": "B_bmmrs_6__bfi2xs_1", "rewritten": "I am someone who tends to be quiet."}
{"variant_id": "B_bmmrs_6__hvs_1", "rewritten": "I am worried that my food will run out before I get money to buy more."}
{"variant_id": "B_bmmrs_6__gad7_1", "rewritten": "I am nervous, anxious, or on edge."}
{"variant_id": "A_hvs_1__asrs_1", "rewritten": "How often do you worry whether your food will run out before you get money to buy more?"}
{"variant_id": "A_hvs_1__alcohol_alcoholparticipant", "rewritten": "In your entire life, have you worried whether your food would run out before you got money to buy more?"}
{"variant_id": "A_hvs_1__overallhealth_emotionalproblem7days", "rewritten": "In the past 7 days, how often have you worried whether your food would run out before you got money to buy more?"}
{"variant_id": "A_hvs_1__bmmrs_1", "rewritten": "I feel worried that my food will run out before I get money to buy more."}
{"variant_id": "A_hvs_1__sdoh_cpss_1", "rewritten": "In the last month, how often have you worried whether your food would run out before you got money to buy more?"}
{"variant_id": "A_hvs_1__gad7_1", "rewritten": "Worrying whether your food would run out before you got money to buy more"}
{"variant_id": "A_hvs_1__bfi2xs_1", "rewritten": "I am someone who worries whether my food will run out before I get money to buy more."}
{"variant_id": "A_hvs_1__asrs_2", "rewritten": "How often do you worry that your food will run out before you have money to buy more?"}
{"variant_id": "A_hvs_1__cidi5_16", "rewritten": "Did you ever in your life worry whether your food would run out before you got money to buy more?"}
{"variant_id": "A_hvs_1__overallhealth_generalmentalhealth", "rewritten": "In general, how would you rate how often you worry your food will run out before you get money to buy more?"}
{"variant_id": "B_hvs_1__asrs_1", "rewritten": "Within the past 12 months, we had trouble wrapping up the final details of our projects once the challenging parts were done."}
{"variant_id": "B_hvs_1__bfi2xs_12", "rewritten": "Within the past 12 months, we assumed the best about people."}
{"variant_id": "B_hvs_1__cidi5_25", "rewritten": "Within the past 12 months, we were unable to stop picking at our skin."}
{"variant_id": "B_hvs_1__ace_1", "rewritten": "Within the past 12 months, we lived with someone who was depressed, mentally ill, or suicidal."}
{"variant_id": "B_hvs_1__bfi2xs_13", "rewritten": "Within the past 12 months, we were reliable and could always be counted on."}
{"variant_id": "B_hvs_1__bmmrs_1", "rewritten": "Within the past 12 months, we felt God's (or a higher power's) presence."}
{"variant_id": "B_hvs_1__mhqukb_5", "rewritten": "Within the past 12 months, we felt sad, blue, or depressed for two weeks or more in a row."}
{"variant_id": "B_hvs_1__sdoh_eds_1", "rewritten": "Within the past 12 months, we were treated with less courtesy than other people."}
{"variant_id": "B_hvs_1__bfi2xs_1", "rewritten": "Within the past 12 months, we tended to be quiet."}
{"variant_id": "B_hvs_1__gad7_1", "rewritten": "Within the past 12 months, we felt nervous, anxious, or on edge."}
{"variant_id": "A_hvs_2__asrs_1", "rewritten": "How often does the food you buy just not last, leaving you without money to get more?"}
{"variant_id": "A_hvs_2__alcohol_alcoholparticipant", "rewritten": "In your entire life, has there been a time when the food you bought just didn't last and you didn't have money to get more?"}
{"variant_id": "A_hvs_2__overallhealth_emotionalproblem7days", "rewritten": "In the past 7 days, how often did the food you bought just not last, leaving you without money to get more?"}
{"variant_id": "A_hvs_2__bmmrs_1", "rewritten": "I feel that the food I buy just doesn't last and I don't have money to get more."}
{"variant_id": "A_hvs_2__sdoh_cpss_1", "rewritten": "In the last month, how often did the food you bought just not last, leaving you without money to get more?"}
{"variant_id": "A_hvs_2__gad7_1", "rewritten": "The food you bought just not lasting, with no money to get more"}
{"variant_id": "A_hvs_2__bfi2xs_1", "rewritten": "I am someone whose food just doesn't last, leaving me without money to get more."}
{"variant_id": "A_hvs_2__asrs_2", "rewritten": "How often does the food you buy run out before you have money to get more?"}
{"variant_id": "A_hvs_2__cidi5_16", "rewritten": "Did you ever in your life have a time when the food you bought just didn't last and you had no money to get more?"}
{"variant_id": "A_hvs_2__overallhealth_generalmentalhealth", "rewritten": "In general, how would you rate how often the food you buy doesn't last and you have no money to get more?"}
{"variant_id": "B_hvs_2__asrs_1", "rewritten": "Within the past 12 months, we had trouble wrapping up the final details of our projects once the challenging parts were done."}
{"variant_id": "B_hvs_2__bfi2xs_12", "rewritten": "Within the past 12 months, we assumed the best about people."}
{"variant_id": "B_hvs_2__cidi5_25", "rewritten": "Within the past 12 months, we were unable to stop picking at our skin."}
{"variant_id": "B_hvs_2__ace_1", "rewritten": "Within the past 12 months, we lived with someone who was depressed, mentally ill, or suicidal."}
{"variant_id": "B_hvs_2__bfi2xs_13", "rewritten": "Within the past 12 months, we were reliable and could always be counted on."}
{"variant_id": "B_hvs_2__bmmrs_1", "rewritten": "Within the past 12 months, we felt God's (or a higher power's) presence."}
{"variant_id": "B_hvs_2__mhqukb_5", "rewritten": "Within the past 12 months, we felt sad, blue, or depressed for two weeks or more in a row."}
{"variant_id": "B_hvs_2__sdoh_eds_1", "rewritten": "Within the past 12 months, we were treated with less courtesy than other people."}
{"variant_id": "B_hvs_2__bfi2xs_1", "rewritten": "Within the past 12 months, we tended to be quiet."}
{"variant_id": "B_hvs_2__gad7_1", "rewritten": "Within the past 12 months, we felt nervous, anxious, or on edge."}
{"variant_id": "A_ips_16__asrs_1", "rewritten": "How often is it unsafe to go on walks in your neighborhood during the day because of the crime rate?"}
{"variant_id": "A_ips_16__alcohol_alcoholparticipant", "rewritten": "In your entire life, has the crime rate in your neighborhood made it unsafe to go on walks during the day?"}
{"variant_id": "A_ips_16__overallhealth_emotionalproblem7days", "rewritten": "In the past 7 days, how often has the crime rate in your neighborhood made it unsafe to go on walks during the day?"}
{"variant_id": "A_ips_16__bmmrs_1", "rewritten": "I feel that the crime rate in my neighborhood makes it unsafe to go on walks during the day."}
{"variant_id": "A_ips_16__sdoh_cpss_1", "rewritten": "In the last month, how often has the crime rate in your neighborhood made it unsafe to go on walks during the day?"}
{"variant_id": "A_ips_16__gad7_1", "rewritten": "The crime rate in your neighborhood making it unsafe to go on walks during the day"}
{"variant_id": "A_ips_16__bfi2xs_1", "rewritten": "I am someone whose neighborhood has a crime rate that makes it unsafe to go on walks during the day."}
{"variant_id": "A_ips_16__asrs_2", "rewritten": "How often does the crime rate in your neighborhood make it unsafe to walk during the day?"}
{"variant_id": "A_ips_16__cidi5_16", "rewritten": "Did you ever live somewhere where the crime rate made it unsafe to go on walks during the day?"}
{"variant_id": "A_ips_16__overallhealth_generalmentalhealth", "rewritten": "In general, how would you rate how unsafe the crime rate in your neighborhood makes it to go on walks during the day?"}
{"variant_id": "B_ips_16__asrs_1", "rewritten": "The trouble with wrapping up the final details of projects in my neighborhood makes it hard to get things finished. Would you say that you..."}
{"variant_id": "B_ips_16__bfi2xs_12", "rewritten": "The tendency to assume the best about people in my neighborhood makes it easy to trust others. Would you say that you..."}
{"variant_id": "B_ips_16__cidi5_25", "rewritten": "The habit of picking at one's skin in my neighborhood makes it hard for people to stop. Would you say that you..."}
{"variant_id": "B_ips_16__ace_1", "rewritten": "The number of households in my neighborhood with someone depressed, mentally ill, or suicidal makes it a hard place to grow up. Would you say that you..."}
{"variant_id": "B_ips_16__bfi2xs_13", "rewritten": "The reliability of people in my neighborhood makes it a place where you can count on others. Would you say that you..."}
{"variant_id": "B_ips_16__bmmrs_1", "rewritten": "The sense of God's (or a higher power's) presence in my neighborhood makes it a spiritual place. Would you say that you..."}
{"variant_id": "B_ips_16__mhqukb_5", "rewritten": "The amount of sadness and depression lasting two weeks or more in my neighborhood makes it a heavy place to live. Would you say that you..."}
{"variant_id": "B_ips_16__sdoh_eds_1", "rewritten": "The way people are treated with less courtesy in my neighborhood makes it an unwelcoming place. Would you say that you..."}
{"variant_id": "B_ips_16__bfi2xs_1", "rewritten": "The quietness of people in my neighborhood makes it a calm place. Would you say that you..."}
{"variant_id": "B_ips_16__hvs_1", "rewritten": "The worry about food running out before there is money to buy more in my neighborhood makes it a hard place to get by. Would you say that you..."}
{"variant_id": "A_nds_1__asrs_1", "rewritten": "How often do you notice a lot of graffiti in your neighborhood?"}
{"variant_id": "A_nds_1__alcohol_alcoholparticipant", "rewritten": "In your entire life, have you lived somewhere with a lot of graffiti in the neighborhood?"}
{"variant_id": "A_nds_1__overallhealth_emotionalproblem7days", "rewritten": "In the past 7 days, how often have you seen a lot of graffiti in your neighborhood?"}
{"variant_id": "A_nds_1__bmmrs_1", "rewritten": "I feel that there is a lot of graffiti in my neighborhood."}
{"variant_id": "A_nds_1__sdoh_cpss_1", "rewritten": "In the last month, how often have you seen a lot of graffiti in your neighborhood?"}
{"variant_id": "A_nds_1__gad7_1", "rewritten": "A lot of graffiti in your neighborhood"}
{"variant_id": "A_nds_1__bfi2xs_1", "rewritten": "I am someone whose neighborhood has a lot of graffiti."}
{"variant_id": "A_nds_1__asrs_2", "rewritten": "How often do you see a lot of graffiti around your neighborhood?"}
{"variant_id": "A_nds_1__cidi5_16", "rewritten": "Did you ever live in a neighborhood with a lot of graffiti?"}
{"variant_id": "A_nds_1__overallhealth_generalmentalhealth", "rewritten": "In general, how would you rate how much graffiti there is in your neighborhood?"}
{"variant_id": "B_nds_1__asrs_1", "rewritten": "There is a lot of trouble wrapping up the final details of projects in my neighborhood."}
{"variant_id": "B_nds_1__bfi2xs_12", "rewritten": "There is a lot of assuming the best about people in my neighborhood."}
{"variant_id": "B_nds_1__cidi5_25", "rewritten": "There is a lot of skin-picking that people cannot stop in my neighborhood."}
{"variant_id": "B_nds_1__ace_1", "rewritten": "There are a lot of households with someone depressed, mentally ill, or suicidal in my neighborhood."}
{"variant_id": "B_nds_1__bfi2xs_13", "rewritten": "There are a lot of reliable people who can be counted on in my neighborhood."}
{"variant_id": "B_nds_1__bmmrs_1", "rewritten": "There is a strong sense of God's (or a higher power's) presence in my neighborhood."}
{"variant_id": "B_nds_1__mhqukb_5", "rewritten": "There is a lot of sadness and depression lasting two weeks or more in my neighborhood."}
{"variant_id": "B_nds_1__sdoh_eds_1", "rewritten": "There is a lot of people being treated with less courtesy than others in my neighborhood."}
{"variant_id": "B_nds_1__bfi2xs_1", "rewritten": "There are a lot of quiet people in my neighborhood."}
{"variant_id": "B_nds_1__hvs_1", "rewritten": "There is a lot of worry about food running out before there is money to buy more in my neighborhood."}
{"variant_id": "A_nds_10__asrs_1", "rewritten": "How often do you notice too much alcohol use in your neighborhood?"}
{"variant_id": "A_nds_10__alcohol_alcoholparticipant", "rewritten": "In your entire life, have you lived somewhere with too much alcohol use in the neighborhood?"}
{"variant_id": "A_nds_10__overallhealth_emotionalproblem7days", "rewritten": "In the past 7 days, how often have you noticed too much alcohol use in your neighborhood?"}
{"variant_id": "A_nds_10__bmmrs_1", "rewritten": "I feel that there is too much alcohol use in my neighborhood."}
{"variant_id": "A_nds_10__sdoh_cpss_1", "rewritten": "In the last month, how often have you noticed too much alcohol use in your neighborhood?"}
{"variant_id": "A_nds_10__gad7_1", "rewritten": "Too much alcohol use in your neighborhood"}
{"variant_id": "A_nds_10__bfi2xs_1", "rewritten": "I am someone whose neighborhood has too much alcohol use."}
{"variant_id": "A_nds_10__asrs_2", "rewritten": "How often do you see too much alcohol use around your neighborhood?"}
{"variant_id": "A_nds_10__cidi5_16", "rewritten": "Did you ever live in a neighborhood with too much alcohol use?"}
{"variant_id": "A_nds_10__overallhealth_generalmentalhealth", "rewritten": "In general, how would you rate how much of a problem alcohol use is in your neighborhood?"}
{"variant_id": "B_nds_10__asrs_1", "rewritten": "There is too much trouble wrapping up the final details of projects in my neighborhood."}
{"variant_id": "B_nds_10__bfi2xs_12", "rewritten": "There is too much assuming the best about people in my neighborhood."}
{"variant_id": "B_nds_10__cidi5_25", "rewritten": "There is too much skin-picking that people cannot stop in my neighborhood."}
{"variant_id": "B_nds_10__ace_1", "rewritten": "There are too many households with someone depressed, mentally ill, or suicidal in my neighborhood."}
{"variant_id": "B_nds_10__bfi2xs_13", "rewritten": "There are too many reliable people who can be counted on in my neighborhood."}
{"variant_id": "B_nds_10__bmmrs_1", "rewritten": "There is too much of a sense of God's (or a higher power's) presence in my neighborhood."}
{"variant_id": "B_nds_10__mhqukb_5", "rewritten": "There is too much sadness and depression lasting two weeks or more in my neighborhood."}
{"variant_id": "B_nds_10__sdoh_eds_1", "rewritten": "There is too much treating people with less courtesy than others in my neighborhood."}
{"variant_id": "B_nds_10__bfi2xs_1", "rewritten": "There are too many quiet people in my neighborhood."}
{"variant_id": "B_nds_10__hvs_1", "rewritten": "There is too much worry about food running out before there is money to buy more in my neighborhood."}
{"variant_id": "A_nds_11__asrs_1", "rewritten": "How often do you have trouble with your neighbors?"}
{"variant_id": "A_nds_11__alcohol_alcoholparticipant", "rewritten": "In your entire life, have you often had trouble with your neighbors?"}
{"variant_id": "A_nds_11__overallhealth_emotionalproblem7days", "rewritten": "In the past 7 days, how often have you had trouble with your neighbors?"}
{"variant_id": "A_nds_11__bmmrs_1", "rewritten": "I feel like I am always having trouble with my neighbors."}
{"variant_id": "A_nds_11__sdoh_cpss_1", "rewritten": "In the last month, how often have you had trouble with your neighbors?"}
{"variant_id": "A_nds_11__gad7_1", "rewritten": "Always having trouble with your neighbors"}
{"variant_id": "A_nds_11__bfi2xs_1", "rewritten": "I am someone who is always having trouble with my neighbors."}
{"variant_id": "A_nds_11__asrs_2", "rewritten": "How often do you run into trouble with your neighbors?"}
{"variant_id": "A_nds_11__cidi5_16", "rewritten": "Did you ever go through a time when you were always having trouble with your neighbors?"}
{"variant_id": "A_nds_11__overallhealth_generalmentalhealth", "rewritten": "In general, how would you rate how much trouble you have with your neighbors?"}
{"variant_id": "B_nds_11__asrs_1", "rewritten": "I am always having trouble wrapping up the final details of my projects."}
{"variant_id": "B_nds_11__bfi2xs_12", "rewritten": "I am always assuming the best about people."}
{"variant_id": "B_nds_11__cidi5_25", "rewritten": "I am always unable to stop picking at my skin."}
{"variant_id": "B_nds_11__ace_1", "rewritten": "I am always dealing with having lived with someone who was depressed, mentally ill, or suicidal in childhood."}
{"variant_id": "B_nds_11__bfi2xs_13", "rewritten": "I am always reliable and able to be counted on."}
{"variant_id": "B_nds_11__bmmrs_1", "rewritten": "I am always feeling God's (or a higher power's) presence."}
{"variant_id": "B_nds_11__mhqukb_5", "rewritten": "I am always feeling sad, blue, or depressed for two weeks or more at a time."}
{"variant_id": "B_nds_11__sdoh_eds_1", "rewritten": "I am always being treated with less courtesy than other people."}
{"variant_id": "B_nds_11__bfi2xs_1", "rewritten": "I am always being quiet."}
{"variant_id": "B_nds_11__hvs_1", "rewritten": "I am always worried that my food will run out before I get money to buy more."}
{"variant_id": "A_nds_12__asrs_1", "rewritten": "How often do people in your neighborhood watch out for each other?"}
{"variant_id": "A_nds_12__alcohol_alcoholparticipant", "rewritten": "In your entire life, have you lived in a neighborhood where people watch out for each other?"}
{"variant_id": "A_nds_12__overallhealth_emotionalproblem7days", "rewritten": "In the past 7 days, how often have people in your neighborhood watched out for each other?"}
{"variant_id": "A_nds_12__bmmrs_1", "rewritten": "I feel that people in my neighborhood watch out for each other."}
{"variant_id": "A_nds_12__sdoh_cpss_1", "rewritten": "In the last month, how often have people in your neighborhood watched out for each other?"}
{"variant_id": "A_nds_12__gad7_1", "rewritten": "People in your neighborhood watching out for each other"}
{"variant_id": "A_nds_12__bfi2xs_1", "rewritten": "I am someone whose neighbors watch out for each other."}
{"variant_id": "A_nds_12__asrs_2", "rewritten": "How often do your neighbors look out for one another?"}
{"variant_id": "A_nds_12__cidi5_16", "rewritten": "Did you ever live in a neighborhood where people watched out for each other?"}
{"variant_id": "A_nds_12__overallhealth_generalmentalhealth", "rewritten": "In general, how would you rate how much people in your neighborhood watch out for each other?"}
{"variant_id": "B_nds_12__asrs_1", "rewritten": "In my neighborhood, people have trouble wrapping up the final details of their projects."}
{"variant_id": "B_nds_12__bfi2xs_12", "rewritten": "In my neighborhood, people assume the best about others."}
{"variant_id": "B_nds_12__cidi5_25", "rewritten": "In my neighborhood, people are unable to stop picking at their skin."}
{"variant_id": "B_nds_12__ace_1", "rewritten": "In my neighborhood, people grew up living with someone who was depressed, mentally ill, or suicidal."}
{"variant_id": "B_nds_12__bfi2xs_13", "rewritten": "In my neighborhood, people are reliable and can always be counted on."}
{"variant_id": "B_nds_12__bmmrs_1", "rewritten": "In my neighborhood, people feel God's (or a higher power's) presence."}
{"variant_id": "B_nds_12__mhqukb_5", "rewritten": "In my neighborhood, people feel sad, blue, or depressed for two weeks or more at a time."}
{"variant_id": "B_nds_12__sdoh_eds_1", "rewritten": "In my neighborhood, people are treated with less courtesy than others."}
{"variant_id": "B_nds_12__bfi2xs_1", "rewritten": "In my neighborhood, people tend to be quiet."}
{"variant_id": "B_nds_12__hvs_1", "rewritten": "In my neighborhood, people worry their food will run out before they get money to buy more."}
{"variant_id": "A_nds_13__asrs_1", "rewritten": "How often does your neighborhood feel safe?"}
{"variant_id": "A_nds_13__alcohol_alcoholparticipant", "rewritten": "In your entire life, has your neighborhood generally been safe?"}
{"variant_id": "A_nds_13__overallhealth_emotionalproblem7days", "rewritten": "In the past 7 days, how often has your neighborhood felt safe?"}
{"variant_id": "A_nds_13__bmmrs_1", "rewritten": "I feel that my neighborhood is safe."}
{"variant_id": "A_nds_13__sdoh_cpss_1", "rewritten": "In the last month, how often has your neighborhood felt safe?"}
{"variant_id": "A_nds_13__gad7_1", "rewritten": "Your neighborhood being safe"}
{"variant_id": "A_nds_13__bfi2xs_1", "rewritten": "I am someone whose neighborhood is safe."}
{"variant_id": "A_nds_13__asrs_2", "rewritten": "How often is your neighborhood safe?"}
{"variant_id": "A_nds_13__cidi5_16", "rewritten": "Did you ever live in a neighborhood that was safe?"}
{"variant_id": "A_nds_13__overallhealth_generalmentalhealth", "rewritten": "In general, how would you rate how safe your neighborhood is?"}
{"variant_id": "B_nds_13__asrs_1", "rewritten": "My neighborhood is full of people who have trouble wrapping up the final details of their projects."}
{"variant_id": "B_nds_13__bfi2xs_12", "rewritten": "My neighborhood is full of people who assume the best about others."}
{"variant_id": "B_nds_13__cidi5_25", "rewritten": "My neighborhood is full of people who cannot stop picking at their skin."}
{"variant_id": "B_nds_13__ace_1", "rewritten": "My neighborhood is full of people who grew up living with someone depressed, mentally ill, or suicidal."}
{"variant_id": "B_nds_13__bfi2xs_13", "rewritten": "My neighborhood is full of reliable people who can be counted on."}
{"variant_id": "B_nds_13__bmmrs_1", "rewritten": "My neighborhood is full of people who feel God's (or a higher power's) presence."}
{"variant_id": "B_nds_13__mhqukb_5", "rewritten": "My neighborhood is full of people who feel sad, blue, or depressed for two weeks or more at a time."}
{"variant_id": "B_nds_13__sdoh_eds_1", "rewritten": "My neighborhood is full of people treated with less courtesy than others."}
{"variant_id": "B_nds_13__bfi2xs_1", "rewritten": "My neighborhood is full of quiet people."}
{"variant_id": "B_nds_13__hvs_1", "rewritten": "My neighborhood is full of people who worry their food will run out before they get money to buy more."}
{"variant_id": "A_nds_2__asrs_1", "rewritten": "How often is your neighborhood noisy?"}
{"variant_id": "A_nds_2__alcohol_alcoholparticipant", "rewritten": "In your entire life, has your neighborhood generally been noisy?"}
{"variant_id": "A_nds_2__overallhealth_emotionalproblem7days", "rewritten": "In the past 7 days, how often has your neighborhood been noisy?"}
{"variant_id": "A_nds_2__bmmrs_1", "rewritten": "I feel that my neighborhood is noisy."}
{"variant_id": "A_nds_2__sdoh_cpss_1", "rewritten": "In the last month, how often has your neighborhood been noisy?"}
{"variant_id": "A_nds_2__gad7_1", "rewritten": "Your neighborhood being noisy"}
{"variant_id": "A_nds_2__bfi2xs_1", "rewritten": "I am someone whose neighborhood is noisy."}
{"variant_id": "A_nds_2__asrs_2", "rewritten": "How often is your neighborhood loud and noisy?"}
{"variant_id": "A_nds_2__cidi5_16", "rewritten": "Did you ever live in a neighborhood that was noisy?"}
{"variant_id": "A_nds_2__overallhealth_generalmentalhealth", "rewritten": "In general, how would you rate how noisy your neighborhood is?"}
{"variant_id": "B_nds_2__asrs_1", "rewritten": "My neighborhood is full of people who have trouble wrapping up the final details of their projects."}
{"variant_id": "B_nds_2__bfi2xs_12", "rewritten": "My neighborhood is full of people who assume the best about others."}
{"variant_id": "B_nds_2__cidi5_25", "rewritten": "My neighborhood is full of people who cannot stop picking at their skin."}
{"variant_id": "B_nds_2__ace_1", "rewritten": "My neighborhood is full of people who grew up living with someone depressed, mentally ill, or suicidal."}
{"variant_id": "B_nds_2__bfi2xs_13", "rewritten": "My neighborhood is full of reliable people who can be counted on."}
{"variant_id": "B_nds_2__bmmrs_1", "rewritten": "My neighborhood is full of people who feel God's (or a higher power's) presence."}
{"variant_id": "B_nds_2__mhqukb_5", "rewritten": "My neighborhood is full of people who feel sad, blue, or depressed for two weeks or more at a time."}
{"variant_id": "B_nds_2__sdoh_eds_1", "rewritten": "My neighborhood is full of people treated with less courtesy than others."}
{"variant_id": "B_nds_2__bfi2xs_1", "rewritten": "My neighborhood is full of quiet people."}
{"variant_id": "B_nds_2__hvs_1", "rewritten": "My neighborhood is full of people who worry their food will run out before they get money to buy more."}
```
