## Supplementary material for "Scoring respondents on a semantic frame of reference identifies a group that is burdened across many questionnaires and reaches care less easily": batch_s026-040.jsonl

```
{"variant_id": "A_nds_3__asrs_1", "rewritten": "How often do you see vandalism in your neighborhood?"}
{"variant_id": "A_nds_3__alcohol_alcoholparticipant", "rewritten": "In your entire life, have you lived somewhere where vandalism was common in the neighborhood?"}
{"variant_id": "A_nds_3__overallhealth_emotionalproblem7days", "rewritten": "In the past 7 days, how often have you seen vandalism in your neighborhood?"}
{"variant_id": "A_nds_3__bmmrs_1", "rewritten": "I feel that vandalism is common in my neighborhood."}
{"variant_id": "A_nds_3__sdoh_cpss_1", "rewritten": "In the last month, how often have you seen vandalism in your neighborhood?"}
{"variant_id": "A_nds_3__gad7_1", "rewritten": "Vandalism being common in your neighborhood"}
{"variant_id": "A_nds_3__bfi2xs_1", "rewritten": "I am someone whose neighborhood has a lot of vandalism."}
{"variant_id": "A_nds_3__asrs_2", "rewritten": "How often does vandalism happen in your neighborhood?"}
{"variant_id": "A_nds_3__cidi5_16", "rewritten": "Did you ever live in a neighborhood where vandalism was common?"}
{"variant_id": "A_nds_3__overallhealth_generalmentalhealth", "rewritten": "In general, how would you rate how common vandalism is in your neighborhood?"}
{"variant_id": "B_nds_3__asrs_1", "rewritten": "Trouble wrapping up the final details of projects is common in my neighborhood."}
{"variant_id": "B_nds_3__bfi2xs_12", "rewritten": "Assuming the best about people is common in my neighborhood."}
{"variant_id": "B_nds_3__cidi5_25", "rewritten": "Being unable to stop picking at one's skin is common in my neighborhood."}
{"variant_id": "B_nds_3__ace_1", "rewritten": "Growing up with someone depressed, mentally ill, or suicidal is common in my neighborhood."}
{"variant_id": "B_nds_3__bfi2xs_13", "rewritten": "Being reliable and able to be counted on is common in my neighborhood."}
{"variant_id": "B_nds_3__bmmrs_1", "rewritten": "Feeling God's (or a higher power's) presence is common in my neighborhood."}
{"variant_id": "B_nds_3__mhqukb_5", "rewritten": "Feeling sad, blue, or depressed for two weeks or more is common in my neighborhood."}
{"variant_id": "B_nds_3__sdoh_eds_1", "rewritten": "Being treated with less courtesy than others is common in my neighborhood."}
{"variant_id": "B_nds_3__bfi2xs_1", "rewritten": "Being quiet is common in my neighborhood."}
{"variant_id": "B_nds_3__hvs_1", "rewritten": "Worrying that food will run out before there is money to buy more is common in my neighborhood."}
{"variant_id": "A_nds_4__asrs_1", "rewritten": "How often do you notice abandoned buildings in your neighborhood?"}
{"variant_id": "A_nds_4__alcohol_alcoholparticipant", "rewritten": "In your entire life, have you lived somewhere with a lot of abandoned buildings in the neighborhood?"}
{"variant_id": "A_nds_4__overallhealth_emotionalproblem7days", "rewritten": "In the past 7 days, how often have you noticed abandoned buildings in your neighborhood?"}
{"variant_id": "A_nds_4__bmmrs_1", "rewritten": "I feel that there are a lot of abandoned buildings in my neighborhood."}
{"variant_id": "A_nds_4__sdoh_cpss_1", "rewritten": "In the last month, how often have you noticed abandoned buildings in your neighborhood?"}
{"variant_id": "A_nds_4__gad7_1", "rewritten": "A lot of abandoned buildings in your neighborhood"}
{"variant_id": "A_nds_4__bfi2xs_1", "rewritten": "I am someone whose neighborhood has a lot of abandoned buildings."}
{"variant_id": "A_nds_4__asrs_2", "rewritten": "How often do you see abandoned buildings around your neighborhood?"}
{"variant_id": "A_nds_4__cidi5_16", "rewritten": "Did you ever live in a neighborhood with a lot of abandoned buildings?"}
{"variant_id": "A_nds_4__overallhealth_generalmentalhealth", "rewritten": "In general, how would you rate how many abandoned buildings there are in your neighborhood?"}
{"variant_id": "B_nds_4__asrs_1", "rewritten": "There is a lot of trouble wrapping up the final details of projects in my neighborhood."}
{"variant_id": "B_nds_4__bfi2xs_12", "rewritten": "There is a lot of assuming the best about people in my neighborhood."}
{"variant_id": "B_nds_4__cidi5_25", "rewritten": "There is a lot of skin-picking that people cannot stop in my neighborhood."}
{"variant_id": "B_nds_4__ace_1", "rewritten": "There are a lot of people who grew up with someone depressed, mentally ill, or suicidal in my neighborhood."}
{"variant_id": "B_nds_4__bfi2xs_13", "rewritten": "There are a lot of reliable people who can be counted on in my neighborhood."}
{"variant_id": "B_nds_4__bmmrs_1", "rewritten": "There is a lot of feeling God's (or a higher power's) presence in my neighborhood."}
{"variant_id": "B_nds_4__mhqukb_5", "rewritten": "There is a lot of sadness and depression lasting two weeks or more in my neighborhood."}
{"variant_id": "B_nds_4__sdoh_eds_1", "rewritten": "There are a lot of people treated with less courtesy than others in my neighborhood."}
{"variant_id": "B_nds_4__bfi2xs_1", "rewritten": "There are a lot of quiet people in my neighborhood."}
{"variant_id": "B_nds_4__hvs_1", "rewritten": "There is a lot of worry about food running out before there is money to buy more in my neighborhood."}
{"variant_id": "A_nds_5__asrs_1", "rewritten": "How often is your neighborhood clean?"}
{"variant_id": "A_nds_5__alcohol_alcoholparticipant", "rewritten": "In your entire life, has your neighborhood generally been clean?"}
{"variant_id": "A_nds_5__overallhealth_emotionalproblem7days", "rewritten": "In the past 7 days, how often has your neighborhood been clean?"}
{"variant_id": "A_nds_5__bmmrs_1", "rewritten": "I feel that my neighborhood is clean."}
{"variant_id": "A_nds_5__sdoh_cpss_1", "rewritten": "In the last month, how often has your neighborhood been clean?"}
{"variant_id": "A_nds_5__gad7_1", "rewritten": "Your neighborhood being clean"}
{"variant_id": "A_nds_5__bfi2xs_1", "rewritten": "I am someone whose neighborhood is clean."}
{"variant_id": "A_nds_5__asrs_2", "rewritten": "How often is your neighborhood neat and clean?"}
{"variant_id": "A_nds_5__cidi5_16", "rewritten": "Did you ever live in a neighborhood that was clean?"}
{"variant_id": "A_nds_5__overallhealth_generalmentalhealth", "rewritten": "In general, how would you rate how clean your neighborhood is?"}
{"variant_id": "B_nds_5__asrs_1", "rewritten": "My neighborhood is full of people who have trouble wrapping up the final details of their projects."}
{"variant_id": "B_nds_5__bfi2xs_12", "rewritten": "My neighborhood is full of people who assume the best about others."}
{"variant_id": "B_nds_5__cidi5_25", "rewritten": "My neighborhood is full of people who cannot stop picking at their skin."}
{"variant_id": "B_nds_5__ace_1", "rewritten": "My neighborhood is full of people who grew up living with someone depressed, mentally ill, or suicidal."}
{"variant_id": "B_nds_5__bfi2xs_13", "rewritten": "My neighborhood is full of reliable people who can be counted on."}
{"variant_id": "B_nds_5__bmmrs_1", "rewritten": "My neighborhood is full of people who feel God's (or a higher power's) presence."}
{"variant_id": "B_nds_5__mhqukb_5", "rewritten": "My neighborhood is full of people who feel sad, blue, or depressed for two weeks or more at a time."}
{"variant_id": "B_nds_5__sdoh_eds_1", "rewritten": "My neighborhood is full of people treated with less courtesy than others."}
{"variant_id": "B_nds_5__bfi2xs_1", "rewritten": "My neighborhood is full of quiet people."}
{"variant_id": "B_nds_5__hvs_1", "rewritten": "My neighborhood is full of people who worry their food will run out before they get money to buy more."}
{"variant_id": "A_nds_6__asrs_1", "rewritten": "How often do people in your neighborhood take good care of their houses and apartments?"}
{"variant_id": "A_nds_6__alcohol_alcoholparticipant", "rewritten": "In your entire life, have you lived in a neighborhood where people take good care of their houses and apartments?"}
{"variant_id": "A_nds_6__overallhealth_emotionalproblem7days", "rewritten": "In the past 7 days, how often have people in your neighborhood taken good care of their houses and apartments?"}
{"variant_id": "A_nds_6__bmmrs_1", "rewritten": "I feel that people in my neighborhood take good care of their houses and apartments."}
{"variant_id": "A_nds_6__sdoh_cpss_1", "rewritten": "In the last month, how often have people in your neighborhood taken good care of their houses and apartments?"}
{"variant_id": "A_nds_6__gad7_1", "rewritten": "People in your neighborhood taking good care of their houses and apartments"}
{"variant_id": "A_nds_6__bfi2xs_1", "rewritten": "I am someone whose neighbors take good care of their houses and apartments."}
{"variant_id": "A_nds_6__asrs_2", "rewritten": "How often do your neighbors keep their houses and apartments in good shape?"}
{"variant_id": "A_nds_6__cidi5_16", "rewritten": "Did you ever live in a neighborhood where people took good care of their houses and apartments?"}
{"variant_id": "A_nds_6__overallhealth_generalmentalhealth", "rewritten": "In general, how would you rate how well people in your neighborhood take care of their houses and apartments?"}
{"variant_id": "B_nds_6__asrs_1", "rewritten": "People in my neighborhood have trouble wrapping up the final details of their projects."}
{"variant_id": "B_nds_6__bfi2xs_12", "rewritten": "People in my neighborhood assume the best about others."}
{"variant_id": "B_nds_6__cidi5_25", "rewritten": "People in my neighborhood are unable to stop picking at their skin."}
{"variant_id": "B_nds_6__ace_1", "rewritten": "People in my neighborhood grew up living with someone who was depressed, mentally ill, or suicidal."}
{"variant_id": "B_nds_6__bfi2xs_13", "rewritten": "People in my neighborhood are reliable and can always be counted on."}
{"variant_id": "B_nds_6__bmmrs_1", "rewritten": "People in my neighborhood feel God's (or a higher power's) presence."}
{"variant_id": "B_nds_6__mhqukb_5", "rewritten": "People in my neighborhood feel sad, blue, or depressed for two weeks or more at a time."}
{"variant_id": "B_nds_6__sdoh_eds_1", "rewritten": "People in my neighborhood are treated with less courtesy than others."}
{"variant_id": "B_nds_6__bfi2xs_1", "rewritten": "People in my neighborhood tend to be quiet."}
{"variant_id": "B_nds_6__hvs_1", "rewritten": "People in my neighborhood worry their food will run out before they get money to buy more."}
{"variant_id": "A_nds_7__asrs_1", "rewritten": "How often are there too many people hanging around on the streets near your home?"}
{"variant_id": "A_nds_7__alcohol_alcoholparticipant", "rewritten": "In your entire life, have you lived somewhere where too many people hung around on the streets near your home?"}
{"variant_id": "A_nds_7__overallhealth_emotionalproblem7days", "rewritten": "In the past 7 days, how often have there been too many people hanging around on the streets near your home?"}
{"variant_id": "A_nds_7__bmmrs_1", "rewritten": "I feel that there are too many people hanging around on the streets near my home."}
{"variant_id": "A_nds_7__sdoh_cpss_1", "rewritten": "In the last month, how often have there been too many people hanging around on the streets near your home?"}
{"variant_id": "A_nds_7__gad7_1", "rewritten": "Too many people hanging around on the streets near your home"}
{"variant_id": "A_nds_7__bfi2xs_1", "rewritten": "I am someone with too many people hanging around on the streets near my home."}
{"variant_id": "A_nds_7__asrs_2", "rewritten": "How often are there too many people loitering on the streets near your home?"}
{"variant_id": "A_nds_7__cidi5_16", "rewritten": "Did you ever live somewhere with too many people hanging around on the streets near your home?"}
{"variant_id": "A_nds_7__overallhealth_generalmentalhealth", "rewritten": "In general, how would you rate how many people hang around on the streets near your home?"}
{"variant_id": "B_nds_7__asrs_1", "rewritten": "There is too much trouble wrapping up the final details of projects in my neighborhood."}
{"variant_id": "B_nds_7__bfi2xs_12", "rewritten": "There are too many people assuming the best about others in my neighborhood."}
{"variant_id": "B_nds_7__cidi5_25", "rewritten": "There are too many people unable to stop picking at their skin in my neighborhood."}
{"variant_id": "B_nds_7__ace_1", "rewritten": "There are too many people who grew up with someone depressed, mentally ill, or suicidal in my neighborhood."}
{"variant_id": "B_nds_7__bfi2xs_13", "rewritten": "There are too many reliable people who can be counted on in my neighborhood."}
{"variant_id": "B_nds_7__bmmrs_1", "rewritten": "There are too many people feeling God's (or a higher power's) presence in my neighborhood."}
{"variant_id": "B_nds_7__mhqukb_5", "rewritten": "There are too many people feeling sad, blue, or depressed for two weeks or more in my neighborhood."}
{"variant_id": "B_nds_7__sdoh_eds_1", "rewritten": "There are too many people treated with less courtesy than others in my neighborhood."}
{"variant_id": "B_nds_7__bfi2xs_1", "rewritten": "There are too many quiet people in my neighborhood."}
{"variant_id": "B_nds_7__hvs_1", "rewritten": "There are too many people worrying their food will run out before they get money to buy more in my neighborhood."}
{"variant_id": "A_nds_8__asrs_1", "rewritten": "How often do you notice crime in your neighborhood?"}
{"variant_id": "A_nds_8__alcohol_alcoholparticipant", "rewritten": "In your entire life, have you lived somewhere with a lot of crime in the neighborhood?"}
{"variant_id": "A_nds_8__overallhealth_emotionalproblem7days", "rewritten": "In the past 7 days, how often have you noticed crime in your neighborhood?"}
{"variant_id": "A_nds_8__bmmrs_1", "rewritten": "I feel that there is a lot of crime in my neighborhood."}
{"variant_id": "A_nds_8__sdoh_cpss_1", "rewritten": "In the last month, how often have you noticed crime in your neighborhood?"}
{"variant_id": "A_nds_8__gad7_1", "rewritten": "A lot of crime in your neighborhood"}
{"variant_id": "A_nds_8__bfi2xs_1", "rewritten": "I am someone whose neighborhood has a lot of crime."}
{"variant_id": "A_nds_8__asrs_2", "rewritten": "How often do you see crime around your neighborhood?"}
{"variant_id": "A_nds_8__cidi5_16", "rewritten": "Did you ever live in a neighborhood with a lot of crime?"}
{"variant_id": "A_nds_8__overallhealth_generalmentalhealth", "rewritten": "In general, how would you rate how much crime there is in your neighborhood?"}
{"variant_id": "B_nds_8__asrs_1", "rewritten": "There is a lot of trouble wrapping up the final details of projects in my neighborhood."}
{"variant_id": "B_nds_8__bfi2xs_12", "rewritten": "There is a lot of assuming the best about people in my neighborhood."}
{"variant_id": "B_nds_8__cidi5_25", "rewritten": "There is a lot of skin-picking that people cannot stop in my neighborhood."}
{"variant_id": "B_nds_8__ace_1", "rewritten": "There are a lot of people who grew up with someone depressed, mentally ill, or suicidal in my neighborhood."}
{"variant_id": "B_nds_8__bfi2xs_13", "rewritten": "There are a lot of reliable people who can be counted on in my neighborhood."}
{"variant_id": "B_nds_8__bmmrs_1", "rewritten": "There is a lot of feeling God's (or a higher power's) presence in my neighborhood."}
{"variant_id": "B_nds_8__mhqukb_5", "rewritten": "There is a lot of sadness and depression lasting two weeks or more in my neighborhood."}
{"variant_id": "B_nds_8__sdoh_eds_1", "rewritten": "There are a lot of people treated with less courtesy than others in my neighborhood."}
{"variant_id": "B_nds_8__bfi2xs_1", "rewritten": "There are a lot of quiet people in my neighborhood."}
{"variant_id": "B_nds_8__hvs_1", "rewritten": "There is a lot of worry about food running out before there is money to buy more in my neighborhood."}
{"variant_id": "A_nds_9__asrs_1", "rewritten": "How often do you notice too much drug use in your neighborhood?"}
{"variant_id": "A_nds_9__alcohol_alcoholparticipant", "rewritten": "In your entire life, have you lived somewhere with too much drug use in the neighborhood?"}
{"variant_id": "A_nds_9__overallhealth_emotionalproblem7days", "rewritten": "In the past 7 days, how often have you noticed too much drug use in your neighborhood?"}
{"variant_id": "A_nds_9__bmmrs_1", "rewritten": "I feel that there is too much drug use in my neighborhood."}
{"variant_id": "A_nds_9__sdoh_cpss_1", "rewritten": "In the last month, how often have you noticed too much drug use in your neighborhood?"}
{"variant_id": "A_nds_9__gad7_1", "rewritten": "Too much drug use in your neighborhood"}
{"variant_id": "A_nds_9__bfi2xs_1", "rewritten": "I am someone whose neighborhood has too much drug use."}
{"variant_id": "A_nds_9__asrs_2", "rewritten": "How often do you see too much drug use around your neighborhood?"}
{"variant_id": "A_nds_9__cidi5_16", "rewritten": "Did you ever live in a neighborhood with too much drug use?"}
{"variant_id": "A_nds_9__overallhealth_generalmentalhealth", "rewritten": "In general, how would you rate how much of a problem drug use is in your neighborhood?"}
{"variant_id": "B_nds_9__asrs_1", "rewritten": "There is too much trouble wrapping up the final details of projects in my neighborhood."}
{"variant_id": "B_nds_9__bfi2xs_12", "rewritten": "There is too much assuming the best about people in my neighborhood."}
{"variant_id": "B_nds_9__cidi5_25", "rewritten": "There is too much skin-picking that people cannot stop in my neighborhood."}
{"variant_id": "B_nds_9__ace_1", "rewritten": "There are too many people who grew up with someone depressed, mentally ill, or suicidal in my neighborhood."}
{"variant_id": "B_nds_9__bfi2xs_13", "rewritten": "There are too many reliable people who can be counted on in my neighborhood."}
{"variant_id": "B_nds_9__bmmrs_1", "rewritten": "There is too much of a sense of God's (or a higher power's) presence in my neighborhood."}
{"variant_id": "B_nds_9__mhqukb_5", "rewritten": "There is too much sadness and depression lasting two weeks or more in my neighborhood."}
{"variant_id": "B_nds_9__sdoh_eds_1", "rewritten": "There is too much treating people with less courtesy than others in my neighborhood."}
{"variant_id": "B_nds_9__bfi2xs_1", "rewritten": "There are too many quiet people in my neighborhood."}
{"variant_id": "B_nds_9__hvs_1", "rewritten": "There is too much worry about food running out before there is money to buy more in my neighborhood."}
{"variant_id": "A_nhs_xx__alcohol_alcoholparticipant", "rewritten": "In your entire life, have you gone to religious meetings or services?"}
{"variant_id": "A_nhs_xx__overallhealth_emotionalproblem7days", "rewritten": "In the past 7 days, how often have you gone to religious meetings or services?"}
{"variant_id": "A_nhs_xx__bmmrs_1", "rewritten": "I regularly go to religious meetings or services."}
{"variant_id": "A_nhs_xx__sdoh_cpss_1", "rewritten": "In the last month, how often have you gone to religious meetings or services?"}
{"variant_id": "A_nhs_xx__gad7_1", "rewritten": "Going to religious meetings or services"}
{"variant_id": "A_nhs_xx__bfi2xs_1", "rewritten": "I am someone who goes to religious meetings or services."}
{"variant_id": "A_nhs_xx__cidi5_16", "rewritten": "Did you ever in your life go to religious meetings or services?"}
{"variant_id": "A_nhs_xx__overallhealth_generalmentalhealth", "rewritten": "In general, how would you rate how often you go to religious meetings or services?"}
{"variant_id": "A_nhs_xx__bmmrs_2", "rewritten": "I find myself going to religious meetings or services."}
{"variant_id": "A_nhs_xx__sdoh_cpss_10", "rewritten": "In the last month, how often have you attended religious meetings or services?"}
{"variant_id": "B_nhs_xx__bfi2xs_12", "rewritten": "How often do you assume the best about people?"}
{"variant_id": "B_nhs_xx__cidi5_25", "rewritten": "How often are you unable to stop picking at your skin?"}
{"variant_id": "B_nhs_xx__ace_1", "rewritten": "How often do you think about having lived with someone who was depressed, mentally ill, or suicidal during childhood?"}
{"variant_id": "B_nhs_xx__bfi2xs_13", "rewritten": "How often are you reliable and able to be counted on?"}
{"variant_id": "B_nhs_xx__bmmrs_1", "rewritten": "How often do you feel God's (or a higher power's) presence?"}
{"variant_id": "B_nhs_xx__mhqukb_5", "rewritten": "How often do you feel sad, blue, or depressed for two weeks or more at a time?"}
{"variant_id": "B_nhs_xx__sdoh_eds_1", "rewritten": "How often are you treated with less courtesy than other people?"}
{"variant_id": "B_nhs_xx__bfi2xs_1", "rewritten": "How often are you quiet?"}
{"variant_id": "B_nhs_xx__hvs_1", "rewritten": "How often do you worry your food will run out before you get money to buy more?"}
{"variant_id": "B_nhs_xx__gad7_1", "rewritten": "How often do you feel nervous, anxious, or on edge?"}
{"variant_id": "A_scns_1__asrs_1", "rewritten": "How often are people around here willing to help their neighbors?"}
{"variant_id": "A_scns_1__alcohol_alcoholparticipant", "rewritten": "In your entire life, have you lived somewhere where people were willing to help their neighbors?"}
{"variant_id": "A_scns_1__overallhealth_emotionalproblem7days", "rewritten": "In the past 7 days, how often have people around here been willing to help their neighbors?"}
{"variant_id": "A_scns_1__bmmrs_1", "rewritten": "I feel that people around here are willing to help their neighbors."}
{"variant_id": "A_scns_1__sdoh_cpss_1", "rewritten": "In the last month, how often have people around here been willing to help their neighbors?"}
{"variant_id": "A_scns_1__gad7_1", "rewritten": "People around here being willing to help their neighbors"}
{"variant_id": "A_scns_1__bfi2xs_1", "rewritten": "I am someone whose neighbors are willing to help each other."}
{"variant_id": "A_scns_1__asrs_2", "rewritten": "How often are people around here ready to help their neighbors?"}
{"variant_id": "A_scns_1__cidi5_16", "rewritten": "Did you ever live somewhere where people were willing to help their neighbors?"}
{"variant_id": "A_scns_1__overallhealth_generalmentalhealth", "rewritten": "In general, how would you rate how willing people around here are to help their neighbors?"}
{"variant_id": "B_scns_1__asrs_1", "rewritten": "People around here have trouble wrapping up the final details of their projects."}
{"variant_id": "B_scns_1__bfi2xs_12", "rewritten": "People around here assume the best about others."}
{"variant_id": "B_scns_1__cidi5_25", "rewritten": "People around here are unable to stop picking at their skin."}
{"variant_id": "B_scns_1__ace_1", "rewritten": "People around here grew up living with someone who was depressed, mentally ill, or suicidal."}
{"variant_id": "B_scns_1__bfi2xs_13", "rewritten": "People around here are reliable and can always be counted on."}
{"variant_id": "B_scns_1__bmmrs_1", "rewritten": "People around here feel God's (or a higher power's) presence."}
{"variant_id": "B_scns_1__mhqukb_5", "rewritten": "People around here feel sad, blue, or depressed for two weeks or more at a time."}
{"variant_id": "B_scns_1__sdoh_eds_1", "rewritten": "People around here are treated with less courtesy than others."}
{"variant_id": "B_scns_1__bfi2xs_1", "rewritten": "People around here tend to be quiet."}
{"variant_id": "B_scns_1__hvs_1", "rewritten": "People around here worry their food will run out before they get money to buy more."}
{"variant_id": "A_scns_2__asrs_1", "rewritten": "How often do people in your neighborhood get along with each other?"}
{"variant_id": "A_scns_2__alcohol_alcoholparticipant", "rewritten": "In your entire life, have you lived in a neighborhood where people generally got along with each other?"}
{"variant_id": "A_scns_2__overallhealth_emotionalproblem7days", "rewritten": "In the past 7 days, how often have people in your neighborhood gotten along with each other?"}
{"variant_id": "A_scns_2__bmmrs_1", "rewritten": "I feel that people in my neighborhood generally get along with each other."}
{"variant_id": "A_scns_2__sdoh_cpss_1", "rewritten": "In the last month, how often have people in your neighborhood gotten along with each other?"}
{"variant_id": "A_scns_2__gad7_1", "rewritten": "People in your neighborhood generally getting along with each other"}
{"variant_id": "A_scns_2__bfi2xs_1", "rewritten": "I am someone whose neighbors generally get along with each other."}
{"variant_id": "A_scns_2__asrs_2", "rewritten": "How often do your neighbors get along with one another?"}
{"variant_id": "A_scns_2__cidi5_16", "rewritten": "Did you ever live in a neighborhood where people generally got along with each other?"}
{"variant_id": "A_scns_2__overallhealth_generalmentalhealth", "rewritten": "In general, how would you rate how well people in your neighborhood get along with each other?"}
{"variant_id": "B_scns_2__asrs_1", "rewritten": "People in my neighborhood have trouble wrapping up the final details of their projects."}
{"variant_id": "B_scns_2__bfi2xs_12", "rewritten": "People in my neighborhood assume the best about others."}
{"variant_id": "B_scns_2__cidi5_25", "rewritten": "People in my neighborhood are unable to stop picking at their skin."}
{"variant_id": "B_scns_2__ace_1", "rewritten": "People in my neighborhood grew up living with someone who was depressed, mentally ill, or suicidal."}
{"variant_id": "B_scns_2__bfi2xs_13", "rewritten": "People in my neighborhood are reliable and can always be counted on."}
{"variant_id": "B_scns_2__bmmrs_1", "rewritten": "People in my neighborhood feel God's (or a higher power's) presence."}
{"variant_id": "B_scns_2__mhqukb_5", "rewritten": "People in my neighborhood feel sad, blue, or depressed for two weeks or more at a time."}
{"variant_id": "B_scns_2__sdoh_eds_1", "rewritten": "People in my neighborhood are treated with less courtesy than others."}
{"variant_id": "B_scns_2__bfi2xs_1", "rewritten": "People in my neighborhood tend to be quiet."}
{"variant_id": "B_scns_2__hvs_1", "rewritten": "People in my neighborhood worry their food will run out before they get money to buy more."}
{"variant_id": "A_scns_3__asrs_1", "rewritten": "How often can people in your neighborhood be trusted?"}
{"variant_id": "A_scns_3__alcohol_alcoholparticipant", "rewritten": "In your entire life, have you lived in a neighborhood where people could be trusted?"}
{"variant_id": "A_scns_3__overallhealth_emotionalproblem7days", "rewritten": "In the past 7 days, how often have people in your neighborhood been trustworthy?"}
{"variant_id": "A_scns_3__bmmrs_1", "rewritten": "I feel that people in my neighborhood can be trusted."}
{"variant_id": "A_scns_3__sdoh_cpss_1", "rewritten": "In the last month, how often have people in your neighborhood been trustworthy?"}
{"variant_id": "A_scns_3__gad7_1", "rewritten": "People in your neighborhood being trustworthy"}
{"variant_id": "A_scns_3__bfi2xs_1", "rewritten": "I am someone whose neighbors can be trusted."}
{"variant_id": "A_scns_3__asrs_2", "rewritten": "How often can your neighbors be trusted?"}
{"variant_id": "A_scns_3__cidi5_16", "rewritten": "Did you ever live in a neighborhood where people could be trusted?"}
{"variant_id": "A_scns_3__overallhealth_generalmentalhealth", "rewritten": "In general, how would you rate how much people in your neighborhood can be trusted?"}
{"variant_id": "B_scns_3__asrs_1", "rewritten": "People in my neighborhood have trouble wrapping up the final details of their projects."}
{"variant_id": "B_scns_3__bfi2xs_12", "rewritten": "People in my neighborhood assume the best about others."}
{"variant_id": "B_scns_3__cidi5_25", "rewritten": "People in my neighborhood are unable to stop picking at their skin."}
{"variant_id": "B_scns_3__ace_1", "rewritten": "People in my neighborhood grew up living with someone who was depressed, mentally ill, or suicidal."}
{"variant_id": "B_scns_3__bfi2xs_13", "rewritten": "People in my neighborhood are reliable and can always be counted on."}
{"variant_id": "B_scns_3__bmmrs_1", "rewritten": "People in my neighborhood feel God's (or a higher power's) presence."}
{"variant_id": "B_scns_3__mhqukb_5", "rewritten": "People in my neighborhood feel sad, blue, or depressed for two weeks or more at a time."}
{"variant_id": "B_scns_3__sdoh_eds_1", "rewritten": "People in my neighborhood are treated with less courtesy than others."}
{"variant_id": "B_scns_3__bfi2xs_1", "rewritten": "People in my neighborhood tend to be quiet."}
{"variant_id": "B_scns_3__hvs_1", "rewritten": "People in my neighborhood worry their food will run out before they get money to buy more."}
{"variant_id": "A_scns_4__asrs_1", "rewritten": "How often do people in your neighborhood share the same values?"}
{"variant_id": "A_scns_4__alcohol_alcoholparticipant", "rewritten": "In your entire life, have you lived in a neighborhood where people shared the same values?"}
{"variant_id": "A_scns_4__overallhealth_emotionalproblem7days", "rewritten": "In the past 7 days, how often have people in your neighborhood shared the same values?"}
{"variant_id": "A_scns_4__bmmrs_1", "rewritten": "I feel that people in my neighborhood share the same values."}
{"variant_id": "A_scns_4__sdoh_cpss_1", "rewritten": "In the last month, how often have people in your neighborhood shared the same values?"}
{"variant_id": "A_scns_4__gad7_1", "rewritten": "People in your neighborhood sharing the same values"}
{"variant_id": "A_scns_4__bfi2xs_1", "rewritten": "I am someone whose neighbors share the same values."}
{"variant_id": "A_scns_4__asrs_2", "rewritten": "How often do your neighbors share the same values?"}
{"variant_id": "A_scns_4__cidi5_16", "rewritten": "Did you ever live in a neighborhood where people shared the same values?"}
{"variant_id": "A_scns_4__overallhealth_generalmentalhealth", "rewritten": "In general, how would you rate how much people in your neighborhood share the same values?"}
{"variant_id": "B_scns_4__asrs_1", "rewritten": "People in my neighborhood have trouble wrapping up the final details of their projects."}
{"variant_id": "B_scns_4__bfi2xs_12", "rewritten": "People in my neighborhood assume the best about others."}
{"variant_id": "B_scns_4__cidi5_25", "rewritten": "People in my neighborhood are unable to stop picking at their skin."}
{"variant_id": "B_scns_4__ace_1", "rewritten": "People in my neighborhood grew up living with someone who was depressed, mentally ill, or suicidal."}
{"variant_id": "B_scns_4__bfi2xs_13", "rewritten": "People in my neighborhood are reliable and can always be counted on."}
{"variant_id": "B_scns_4__bmmrs_1", "rewritten": "People in my neighborhood feel God's (or a higher power's) presence."}
{"variant_id": "B_scns_4__mhqukb_5", "rewritten": "People in my neighborhood feel sad, blue, or depressed for two weeks or more at a time."}
{"variant_id": "B_scns_4__sdoh_eds_1", "rewritten": "People in my neighborhood are treated with less courtesy than others."}
{"variant_id": "B_scns_4__bfi2xs_1", "rewritten": "People in my neighborhood tend to be quiet."}
{"variant_id": "B_scns_4__hvs_1", "rewritten": "People in my neighborhood worry their food will run out before they get money to buy more."}
{"variant_id": "A_sdoh_cpss_1__asrs_1", "rewritten": "How often are you upset because of something that happened unexpectedly?"}
{"variant_id": "A_sdoh_cpss_1__alcohol_alcoholparticipant", "rewritten": "In your entire life, have you been upset because of something that happened unexpectedly?"}
{"variant_id": "A_sdoh_cpss_1__overallhealth_emotionalproblem7days", "rewritten": "In the past 7 days, how often have you been upset because of something that happened unexpectedly?"}
{"variant_id": "A_sdoh_cpss_1__bmmrs_1", "rewritten": "I feel upset because of things that happen unexpectedly."}
{"variant_id": "A_sdoh_cpss_1__gad7_1", "rewritten": "Being upset because of something that happened unexpectedly"}
{"variant_id": "A_sdoh_cpss_1__bfi2xs_1", "rewritten": "I am someone who gets upset because of things that happen unexpectedly."}
{"variant_id": "A_sdoh_cpss_1__asrs_2", "rewritten": "How often do you get upset because of something that happened unexpectedly?"}
{"variant_id": "A_sdoh_cpss_1__cidi5_16", "rewritten": "Did you ever in your life get upset because of something that happened unexpectedly?"}
{"variant_id": "A_sdoh_cpss_1__overallhealth_generalmentalhealth", "rewritten": "In general, how would you rate how often you are upset because of things that happen unexpectedly?"}
{"variant_id": "A_sdoh_cpss_1__bmmrs_2", "rewritten": "I find myself upset because of things that happen unexpectedly."}
{"variant_id": "B_sdoh_cpss_1__asrs_1", "rewritten": "In the last month, how often have you had trouble wrapping up the final details of a project?"}
{"variant_id": "B_sdoh_cpss_1__bfi2xs_12", "rewritten": "In the last month, how often have you assumed the best about people?"}
{"variant_id": "B_sdoh_cpss_1__cidi5_25", "rewritten": "In the last month, how often have you been unable to stop picking at your skin?"}
{"variant_id": "B_sdoh_cpss_1__ace_1", "rewritten": "In the last month, how often have you thought about living with someone who was depressed, mentally ill, or suicidal during childhood?"}
{"variant_id": "B_sdoh_cpss_1__bfi2xs_13", "rewritten": "In the last month, how often have you been reliable and able to be counted on?"}
{"variant_id": "B_sdoh_cpss_1__bmmrs_1", "rewritten": "In the last month, how often have you felt God's (or a higher power's) presence?"}
{"variant_id": "B_sdoh_cpss_1__mhqukb_5", "rewritten": "In the last month, how often have you felt sad, blue, or depressed for two weeks or more?"}
{"variant_id": "B_sdoh_cpss_1__sdoh_eds_1", "rewritten": "In the last month, how often have you been treated with less courtesy than other people?"}
{"variant_id": "B_sdoh_cpss_1__bfi2xs_1", "rewritten": "In the last month, how often have you been quiet?"}
{"variant_id": "B_sdoh_cpss_1__hvs_1", "rewritten": "In the last month, how often have you worried your food would run out before you got money to buy more?"}
{"variant_id": "A_sdoh_cpss_10__asrs_1", "rewritten": "How often do you feel that difficulties are piling up so high that you cannot overcome them?"}
{"variant_id": "A_sdoh_cpss_10__alcohol_alcoholparticipant", "rewritten": "In your entire life, have you felt that difficulties were piling up so high that you could not overcome them?"}
{"variant_id": "A_sdoh_cpss_10__overallhealth_emotionalproblem7days", "rewritten": "In the past 7 days, how often have you felt that difficulties were piling up so high that you could not overcome them?"}
{"variant_id": "A_sdoh_cpss_10__bmmrs_1", "rewritten": "I feel that difficulties are piling up so high that I cannot overcome them."}
{"variant_id": "A_sdoh_cpss_10__gad7_1", "rewritten": "Feeling difficulties piling up so high that you could not overcome them"}
{"variant_id": "A_sdoh_cpss_10__bfi2xs_1", "rewritten": "I am someone who feels that difficulties pile up so high that I cannot overcome them."}
{"variant_id": "A_sdoh_cpss_10__asrs_2", "rewritten": "How often do you feel that difficulties are piling up so high that you cannot overcome them?"}
{"variant_id": "A_sdoh_cpss_10__cidi5_16", "rewritten": "Did you ever in your life feel that difficulties were piling up so high that you could not overcome them?"}
{"variant_id": "A_sdoh_cpss_10__overallhealth_generalmentalhealth", "rewritten": "In general, how would you rate how often difficulties pile up so high that you cannot overcome them?"}
{"variant_id": "A_sdoh_cpss_10__bmmrs_2", "rewritten": "I find that difficulties pile up so high that I cannot overcome them."}
{"variant_id": "B_sdoh_cpss_10__asrs_1", "rewritten": "In the last month, how often have you felt unable to wrap up the final details of a project?"}
{"variant_id": "B_sdoh_cpss_10__bfi2xs_12", "rewritten": "In the last month, how often have you felt inclined to assume the best about people?"}
{"variant_id": "B_sdoh_cpss_10__cidi5_25", "rewritten": "In the last month, how often have you felt unable to stop picking at your skin?"}
{"variant_id": "B_sdoh_cpss_10__ace_1", "rewritten": "In the last month, how often have you felt the effects of having lived with someone who was depressed, mentally ill, or suicidal in childhood?"}
{"variant_id": "B_sdoh_cpss_10__bfi2xs_13", "rewritten": "In the last month, how often have you felt reliable and able to be counted on?"}
{"variant_id": "B_sdoh_cpss_10__bmmrs_1", "rewritten": "In the last month, how often have you felt God's (or a higher power's) presence?"}
{"variant_id": "B_sdoh_cpss_10__mhqukb_5", "rewritten": "In the last month, how often have you felt sad, blue, or depressed for two weeks or more?"}
{"variant_id": "B_sdoh_cpss_10__sdoh_eds_1", "rewritten": "In the last month, how often have you felt treated with less courtesy than other people?"}
{"variant_id": "B_sdoh_cpss_10__bfi2xs_1", "rewritten": "In the last month, how often have you felt inclined to be quiet?"}
{"variant_id": "B_sdoh_cpss_10__hvs_1", "rewritten": "In the last month, how often have you felt worried your food would run out before you got money to buy more?"}
{"variant_id": "A_sdoh_cpss_2__asrs_1", "rewritten": "How often do you feel unable to control the important things in your life?"}
{"variant_id": "A_sdoh_cpss_2__alcohol_alcoholparticipant", "rewritten": "In your entire life, have you felt unable to control the important things in your life?"}
{"variant_id": "A_sdoh_cpss_2__overallhealth_emotionalproblem7days", "rewritten": "In the past 7 days, how often have you felt unable to control the important things in your life?"}
{"variant_id": "A_sdoh_cpss_2__bmmrs_1", "rewritten": "I feel unable to control the important things in my life."}
{"variant_id": "A_sdoh_cpss_2__gad7_1", "rewritten": "Feeling unable to control the important things in your life"}
{"variant_id": "A_sdoh_cpss_2__bfi2xs_1", "rewritten": "I am someone who feels unable to control the important things in my life."}
{"variant_id": "A_sdoh_cpss_2__asrs_2", "rewritten": "How often do you feel you cannot control the important things in your life?"}
{"variant_id": "A_sdoh_cpss_2__cidi5_16", "rewritten": "Did you ever in your life feel unable to control the important things in your life?"}
{"variant_id": "A_sdoh_cpss_2__overallhealth_generalmentalhealth", "rewritten": "In general, how would you rate how often you feel unable to control the important things in your life?"}
{"variant_id": "A_sdoh_cpss_2__bmmrs_2", "rewritten": "I find myself unable to control the important things in my life."}
{"variant_id": "B_sdoh_cpss_2__asrs_1", "rewritten": "In the last month, how often have you felt unable to wrap up the final details of a project?"}
{"variant_id": "B_sdoh_cpss_2__bfi2xs_12", "rewritten": "In the last month, how often have you felt inclined to assume the best about people?"}
{"variant_id": "B_sdoh_cpss_2__cidi5_25", "rewritten": "In the last month, how often have you felt unable to stop picking at your skin?"}
{"variant_id": "B_sdoh_cpss_2__ace_1", "rewritten": "In the last month, how often have you felt the effects of having lived with someone who was depressed, mentally ill, or suicidal in childhood?"}
{"variant_id": "B_sdoh_cpss_2__bfi2xs_13", "rewritten": "In the last month, how often have you felt reliable and able to be counted on?"}
{"variant_id": "B_sdoh_cpss_2__bmmrs_1", "rewritten": "In the last month, how often have you felt God's (or a higher power's) presence?"}
{"variant_id": "B_sdoh_cpss_2__mhqukb_5", "rewritten": "In the last month, how often have you felt sad, blue, or depressed for two weeks or more?"}
{"variant_id": "B_sdoh_cpss_2__sdoh_eds_1", "rewritten": "In the last month, how often have you felt treated with less courtesy than other people?"}
{"variant_id": "B_sdoh_cpss_2__bfi2xs_1", "rewritten": "In the last month, how often have you felt inclined to be quiet?"}
{"variant_id": "B_sdoh_cpss_2__hvs_1", "rewritten": "In the last month, how often have you felt worried your food would run out before you got money to buy more?"}
```
