## Supplementary material for "Scoring respondents on a semantic frame of reference identifies a group that is burdened across many questionnaires and reaches care less easily": batch_s041-055.jsonl

```
{"variant_id": "A_sdoh_cpss_3__asrs_1", "rewritten": "How often do you feel nervous and stressed?"}
{"variant_id": "A_sdoh_cpss_3__alcohol_alcoholparticipant", "rewritten": "In your entire life, have you felt nervous and stressed?"}
{"variant_id": "A_sdoh_cpss_3__overallhealth_emotionalproblem7days", "rewritten": "In the past 7 days, how often have you felt nervous and stressed?"}
{"variant_id": "A_sdoh_cpss_3__bmmrs_1", "rewritten": "I feel nervous and stressed."}
{"variant_id": "A_sdoh_cpss_3__gad7_1", "rewritten": "Feeling nervous and stressed"}
{"variant_id": "A_sdoh_cpss_3__bfi2xs_1", "rewritten": "I am someone who feels nervous and stressed."}
{"variant_id": "A_sdoh_cpss_3__asrs_2", "rewritten": "How often do you feel tense and stressed?"}
{"variant_id": "A_sdoh_cpss_3__cidi5_16", "rewritten": "Did you ever in your life feel nervous and stressed?"}
{"variant_id": "A_sdoh_cpss_3__overallhealth_generalmentalhealth", "rewritten": "In general, how would you rate how often you feel nervous and stressed?"}
{"variant_id": "A_sdoh_cpss_3__bmmrs_2", "rewritten": "I find myself feeling nervous and stressed."}
{"variant_id": "B_sdoh_cpss_3__asrs_1", "rewritten": "In the last month, how often have you felt unable to wrap up the final details of a project?"}
{"variant_id": "B_sdoh_cpss_3__bfi2xs_12", "rewritten": "In the last month, how often have you felt inclined to assume the best about people?"}
{"variant_id": "B_sdoh_cpss_3__cidi5_25", "rewritten": "In the last month, how often have you felt unable to stop picking at your skin?"}
{"variant_id": "B_sdoh_cpss_3__ace_1", "rewritten": "In the last month, how often have you felt affected by having lived with someone who was depressed, mentally ill, or suicidal in childhood?"}
{"variant_id": "B_sdoh_cpss_3__bfi2xs_13", "rewritten": "In the last month, how often have you felt reliable and able to be counted on?"}
{"variant_id": "B_sdoh_cpss_3__bmmrs_1", "rewritten": "In the last month, how often have you felt God's (or a higher power's) presence?"}
{"variant_id": "B_sdoh_cpss_3__mhqukb_5", "rewritten": "In the last month, how often have you felt sad, blue, or depressed for two weeks or more?"}
{"variant_id": "B_sdoh_cpss_3__sdoh_eds_1", "rewritten": "In the last month, how often have you felt treated with less courtesy than other people?"}
{"variant_id": "B_sdoh_cpss_3__bfi2xs_1", "rewritten": "In the last month, how often have you felt inclined to be quiet?"}
{"variant_id": "B_sdoh_cpss_3__hvs_1", "rewritten": "In the last month, how often have you felt worried your food would run out before you got money to buy more?"}
{"variant_id": "A_sdoh_cpss_4__asrs_1", "rewritten": "How often do you feel confident about your ability to handle your personal problems?"}
{"variant_id": "A_sdoh_cpss_4__alcohol_alcoholparticipant", "rewritten": "In your entire life, have you felt confident about your ability to handle your personal problems?"}
{"variant_id": "A_sdoh_cpss_4__overallhealth_emotionalproblem7days", "rewritten": "In the past 7 days, how often have you felt confident about your ability to handle your personal problems?"}
{"variant_id": "A_sdoh_cpss_4__bmmrs_1", "rewritten": "I feel confident about my ability to handle my personal problems."}
{"variant_id": "A_sdoh_cpss_4__gad7_1", "rewritten": "Feeling confident about your ability to handle your personal problems"}
{"variant_id": "A_sdoh_cpss_4__bfi2xs_1", "rewritten": "I am someone who feels confident about my ability to handle my personal problems."}
{"variant_id": "A_sdoh_cpss_4__asrs_2", "rewritten": "How often do you feel confident in your ability to handle your personal problems?"}
{"variant_id": "A_sdoh_cpss_4__cidi5_16", "rewritten": "Did you ever in your life feel confident about your ability to handle your personal problems?"}
{"variant_id": "A_sdoh_cpss_4__overallhealth_generalmentalhealth", "rewritten": "In general, how would you rate how confident you feel about your ability to handle your personal problems?"}
{"variant_id": "A_sdoh_cpss_4__bmmrs_2", "rewritten": "I find confidence in my ability to handle my personal problems."}
{"variant_id": "B_sdoh_cpss_4__asrs_1", "rewritten": "In the last month, how often have you felt unable to wrap up the final details of a project?"}
{"variant_id": "B_sdoh_cpss_4__bfi2xs_12", "rewritten": "In the last month, how often have you felt inclined to assume the best about people?"}
{"variant_id": "B_sdoh_cpss_4__cidi5_25", "rewritten": "In the last month, how often have you felt unable to stop picking at your skin?"}
{"variant_id": "B_sdoh_cpss_4__ace_1", "rewritten": "In the last month, how often have you felt affected by having lived with someone who was depressed, mentally ill, or suicidal in childhood?"}
{"variant_id": "B_sdoh_cpss_4__bfi2xs_13", "rewritten": "In the last month, how often have you felt reliable and able to be counted on?"}
{"variant_id": "B_sdoh_cpss_4__bmmrs_1", "rewritten": "In the last month, how often have you felt God's (or a higher power's) presence?"}
{"variant_id": "B_sdoh_cpss_4__mhqukb_5", "rewritten": "In the last month, how often have you felt sad, blue, or depressed for two weeks or more?"}
{"variant_id": "B_sdoh_cpss_4__sdoh_eds_1", "rewritten": "In the last month, how often have you felt treated with less courtesy than other people?"}
{"variant_id": "B_sdoh_cpss_4__bfi2xs_1", "rewritten": "In the last month, how often have you felt inclined to be quiet?"}
{"variant_id": "B_sdoh_cpss_4__hvs_1", "rewritten": "In the last month, how often have you felt worried your food would run out before you got money to buy more?"}
{"variant_id": "A_sdoh_cpss_5__asrs_1", "rewritten": "How often do you feel that things are going your way?"}
{"variant_id": "A_sdoh_cpss_5__alcohol_alcoholparticipant", "rewritten": "In your entire life, have you felt that things were going your way?"}
{"variant_id": "A_sdoh_cpss_5__overallhealth_emotionalproblem7days", "rewritten": "In the past 7 days, how often have you felt that things were going your way?"}
{"variant_id": "A_sdoh_cpss_5__bmmrs_1", "rewritten": "I feel that things are going my way."}
{"variant_id": "A_sdoh_cpss_5__gad7_1", "rewritten": "Feeling that things are going your way"}
{"variant_id": "A_sdoh_cpss_5__bfi2xs_1", "rewritten": "I am someone who feels that things are going my way."}
{"variant_id": "A_sdoh_cpss_5__asrs_2", "rewritten": "How often do you sense that things are going your way?"}
{"variant_id": "A_sdoh_cpss_5__cidi5_16", "rewritten": "Did you ever in your life feel that things were going your way?"}
{"variant_id": "A_sdoh_cpss_5__overallhealth_generalmentalhealth", "rewritten": "In general, how would you rate how often you feel that things are going your way?"}
{"variant_id": "A_sdoh_cpss_5__bmmrs_2", "rewritten": "I find that things are going my way."}
{"variant_id": "B_sdoh_cpss_5__asrs_1", "rewritten": "In the last month, how often have you felt unable to wrap up the final details of a project?"}
{"variant_id": "B_sdoh_cpss_5__bfi2xs_12", "rewritten": "In the last month, how often have you felt inclined to assume the best about people?"}
{"variant_id": "B_sdoh_cpss_5__cidi5_25", "rewritten": "In the last month, how often have you felt unable to stop picking at your skin?"}
{"variant_id": "B_sdoh_cpss_5__ace_1", "rewritten": "In the last month, how often have you felt affected by having lived with someone who was depressed, mentally ill, or suicidal in childhood?"}
{"variant_id": "B_sdoh_cpss_5__bfi2xs_13", "rewritten": "In the last month, how often have you felt reliable and able to be counted on?"}
{"variant_id": "B_sdoh_cpss_5__bmmrs_1", "rewritten": "In the last month, how often have you felt God's (or a higher power's) presence?"}
{"variant_id": "B_sdoh_cpss_5__mhqukb_5", "rewritten": "In the last month, how often have you felt sad, blue, or depressed for two weeks or more?"}
{"variant_id": "B_sdoh_cpss_5__sdoh_eds_1", "rewritten": "In the last month, how often have you felt treated with less courtesy than other people?"}
{"variant_id": "B_sdoh_cpss_5__bfi2xs_1", "rewritten": "In the last month, how often have you felt inclined to be quiet?"}
{"variant_id": "B_sdoh_cpss_5__hvs_1", "rewritten": "In the last month, how often have you felt worried your food would run out before you got money to buy more?"}
{"variant_id": "A_sdoh_cpss_6__asrs_1", "rewritten": "How often do you find that you cannot cope with all the things that you have to do?"}
{"variant_id": "A_sdoh_cpss_6__alcohol_alcoholparticipant", "rewritten": "In your entire life, have you found that you could not cope with all the things that you had to do?"}
{"variant_id": "A_sdoh_cpss_6__overallhealth_emotionalproblem7days", "rewritten": "In the past 7 days, how often have you found that you could not cope with all the things that you had to do?"}
{"variant_id": "A_sdoh_cpss_6__bmmrs_1", "rewritten": "I feel that I cannot cope with all the things that I have to do."}
{"variant_id": "A_sdoh_cpss_6__gad7_1", "rewritten": "Finding that you could not cope with all the things that you had to do"}
{"variant_id": "A_sdoh_cpss_6__bfi2xs_1", "rewritten": "I am someone who finds that I cannot cope with all the things that I have to do."}
{"variant_id": "A_sdoh_cpss_6__asrs_2", "rewritten": "How often do you find that you cannot cope with everything you have to do?"}
{"variant_id": "A_sdoh_cpss_6__cidi5_16", "rewritten": "Did you ever in your life find that you could not cope with all the things that you had to do?"}
{"variant_id": "A_sdoh_cpss_6__overallhealth_generalmentalhealth", "rewritten": "In general, how would you rate how often you cannot cope with all the things that you have to do?"}
{"variant_id": "A_sdoh_cpss_6__bmmrs_2", "rewritten": "I find that I cannot cope with all the things that I have to do."}
{"variant_id": "B_sdoh_cpss_6__asrs_1", "rewritten": "In the last month, how often have you found that you could not wrap up the final details of a project?"}
{"variant_id": "B_sdoh_cpss_6__bfi2xs_12", "rewritten": "In the last month, how often have you found that you assumed the best about people?"}
{"variant_id": "B_sdoh_cpss_6__cidi5_25", "rewritten": "In the last month, how often have you found that you could not stop picking at your skin?"}
{"variant_id": "B_sdoh_cpss_6__ace_1", "rewritten": "In the last month, how often have you found yourself affected by having grown up with someone who was depressed, mentally ill, or suicidal?"}
{"variant_id": "B_sdoh_cpss_6__bfi2xs_13", "rewritten": "In the last month, how often have you found that you were reliable and able to be counted on?"}
{"variant_id": "B_sdoh_cpss_6__bmmrs_1", "rewritten": "In the last month, how often have you found that you felt God's (or a higher power's) presence?"}
{"variant_id": "B_sdoh_cpss_6__mhqukb_5", "rewritten": "In the last month, how often have you found that you felt sad, blue, or depressed for two weeks or more?"}
{"variant_id": "B_sdoh_cpss_6__sdoh_eds_1", "rewritten": "In the last month, how often have you found that you were treated with less courtesy than other people?"}
{"variant_id": "B_sdoh_cpss_6__bfi2xs_1", "rewritten": "In the last month, how often have you found that you were quiet?"}
{"variant_id": "B_sdoh_cpss_6__hvs_1", "rewritten": "In the last month, how often have you found that you worried your food would run out before you got money to buy more?"}
{"variant_id": "A_sdoh_cpss_7__asrs_1", "rewritten": "How often are you able to control irritations in your life?"}
{"variant_id": "A_sdoh_cpss_7__alcohol_alcoholparticipant", "rewritten": "In your entire life, have you been able to control irritations in your life?"}
{"variant_id": "A_sdoh_cpss_7__overallhealth_emotionalproblem7days", "rewritten": "In the past 7 days, how often have you been able to control irritations in your life?"}
{"variant_id": "A_sdoh_cpss_7__bmmrs_1", "rewritten": "I feel able to control irritations in my life."}
{"variant_id": "A_sdoh_cpss_7__gad7_1", "rewritten": "Being able to control irritations in your life"}
{"variant_id": "A_sdoh_cpss_7__bfi2xs_1", "rewritten": "I am someone who is able to control irritations in my life."}
{"variant_id": "A_sdoh_cpss_7__asrs_2", "rewritten": "How often are you able to control the irritations in your life?"}
{"variant_id": "A_sdoh_cpss_7__cidi5_16", "rewritten": "Did you ever in your life feel able to control irritations in your life?"}
{"variant_id": "A_sdoh_cpss_7__overallhealth_generalmentalhealth", "rewritten": "In general, how would you rate how often you are able to control irritations in your life?"}
{"variant_id": "A_sdoh_cpss_7__bmmrs_2", "rewritten": "I find myself able to control irritations in my life."}
{"variant_id": "B_sdoh_cpss_7__asrs_1", "rewritten": "In the last month, how often have you been able to wrap up the final details of a project?"}
{"variant_id": "B_sdoh_cpss_7__bfi2xs_12", "rewritten": "In the last month, how often have you been able to assume the best about people?"}
{"variant_id": "B_sdoh_cpss_7__cidi5_25", "rewritten": "In the last month, how often have you been able to stop picking at your skin?"}
{"variant_id": "B_sdoh_cpss_7__ace_1", "rewritten": "In the last month, how often have you been able to set aside having grown up with someone who was depressed, mentally ill, or suicidal?"}
{"variant_id": "B_sdoh_cpss_7__bfi2xs_13", "rewritten": "In the last month, how often have you been reliable and able to be counted on?"}
{"variant_id": "B_sdoh_cpss_7__bmmrs_1", "rewritten": "In the last month, how often have you been able to feel God's (or a higher power's) presence?"}
{"variant_id": "B_sdoh_cpss_7__mhqukb_5", "rewritten": "In the last month, how often have you been able to shake feeling sad, blue, or depressed for two weeks or more?"}
{"variant_id": "B_sdoh_cpss_7__sdoh_eds_1", "rewritten": "In the last month, how often have you been treated with less courtesy than other people?"}
{"variant_id": "B_sdoh_cpss_7__bfi2xs_1", "rewritten": "In the last month, how often have you been quiet?"}
{"variant_id": "B_sdoh_cpss_7__hvs_1", "rewritten": "In the last month, how often have you worried your food would run out before you got money to buy more?"}
{"variant_id": "A_sdoh_cpss_8__asrs_1", "rewritten": "How often do you feel that you are on top of things?"}
{"variant_id": "A_sdoh_cpss_8__alcohol_alcoholparticipant", "rewritten": "In your entire life, have you felt that you were on top of things?"}
{"variant_id": "A_sdoh_cpss_8__overallhealth_emotionalproblem7days", "rewritten": "In the past 7 days, how often have you felt that you were on top of things?"}
{"variant_id": "A_sdoh_cpss_8__bmmrs_1", "rewritten": "I feel that I am on top of things."}
{"variant_id": "A_sdoh_cpss_8__gad7_1", "rewritten": "Feeling that you were on top of things"}
{"variant_id": "A_sdoh_cpss_8__bfi2xs_1", "rewritten": "I am someone who feels that I am on top of things."}
{"variant_id": "A_sdoh_cpss_8__asrs_2", "rewritten": "How often do you feel on top of things?"}
{"variant_id": "A_sdoh_cpss_8__cidi5_16", "rewritten": "Did you ever in your life feel that you were on top of things?"}
{"variant_id": "A_sdoh_cpss_8__overallhealth_generalmentalhealth", "rewritten": "In general, how would you rate how often you feel that you are on top of things?"}
{"variant_id": "A_sdoh_cpss_8__bmmrs_2", "rewritten": "I find that I am on top of things."}
{"variant_id": "B_sdoh_cpss_8__asrs_1", "rewritten": "In the last month, how often have you felt that you were on top of wrapping up the final details of a project?"}
{"variant_id": "B_sdoh_cpss_8__bfi2xs_12", "rewritten": "In the last month, how often have you felt that you assumed the best about people?"}
{"variant_id": "B_sdoh_cpss_8__cidi5_25", "rewritten": "In the last month, how often have you felt that you were on top of not picking at your skin?"}
{"variant_id": "B_sdoh_cpss_8__ace_1", "rewritten": "In the last month, how often have you felt the weight of having grown up with someone who was depressed, mentally ill, or suicidal?"}
{"variant_id": "B_sdoh_cpss_8__bfi2xs_13", "rewritten": "In the last month, how often have you felt that you were reliable and could be counted on?"}
{"variant_id": "B_sdoh_cpss_8__bmmrs_1", "rewritten": "In the last month, how often have you felt God's (or a higher power's) presence?"}
{"variant_id": "B_sdoh_cpss_8__mhqukb_5", "rewritten": "In the last month, how often have you felt sad, blue, or depressed for two weeks or more?"}
{"variant_id": "B_sdoh_cpss_8__sdoh_eds_1", "rewritten": "In the last month, how often have you felt treated with less courtesy than other people?"}
{"variant_id": "B_sdoh_cpss_8__bfi2xs_1", "rewritten": "In the last month, how often have you felt inclined to be quiet?"}
{"variant_id": "B_sdoh_cpss_8__hvs_1", "rewritten": "In the last month, how often have you felt worried your food would run out before you got money to buy more?"}
{"variant_id": "A_sdoh_cpss_9__asrs_1", "rewritten": "How often are you angered because of things that are outside of your control?"}
{"variant_id": "A_sdoh_cpss_9__alcohol_alcoholparticipant", "rewritten": "In your entire life, have you been angered because of things that were outside of your control?"}
{"variant_id": "A_sdoh_cpss_9__overallhealth_emotionalproblem7days", "rewritten": "In the past 7 days, how often have you been angered because of things that were outside of your control?"}
{"variant_id": "A_sdoh_cpss_9__bmmrs_1", "rewritten": "I feel angered because of things that are outside of my control."}
{"variant_id": "A_sdoh_cpss_9__gad7_1", "rewritten": "Being angered because of things that were outside of your control"}
{"variant_id": "A_sdoh_cpss_9__bfi2xs_1", "rewritten": "I am someone who gets angered because of things that are outside of my control."}
{"variant_id": "A_sdoh_cpss_9__asrs_2", "rewritten": "How often do you get angered because of things that are outside of your control?"}
{"variant_id": "A_sdoh_cpss_9__cidi5_16", "rewritten": "Did you ever in your life get angered because of things that were outside of your control?"}
{"variant_id": "A_sdoh_cpss_9__overallhealth_generalmentalhealth", "rewritten": "In general, how would you rate how often you are angered because of things outside of your control?"}
{"variant_id": "A_sdoh_cpss_9__bmmrs_2", "rewritten": "I find myself angered because of things that are outside of my control."}
{"variant_id": "B_sdoh_cpss_9__asrs_1", "rewritten": "In the last month, how often have you been unable to wrap up the final details of a project?"}
{"variant_id": "B_sdoh_cpss_9__bfi2xs_12", "rewritten": "In the last month, how often have you assumed the best about people?"}
{"variant_id": "B_sdoh_cpss_9__cidi5_25", "rewritten": "In the last month, how often have you been unable to stop picking at your skin?"}
{"variant_id": "B_sdoh_cpss_9__ace_1", "rewritten": "In the last month, how often have you been affected by having grown up with someone who was depressed, mentally ill, or suicidal?"}
{"variant_id": "B_sdoh_cpss_9__bfi2xs_13", "rewritten": "In the last month, how often have you been reliable and able to be counted on?"}
{"variant_id": "B_sdoh_cpss_9__bmmrs_1", "rewritten": "In the last month, how often have you felt God's (or a higher power's) presence?"}
{"variant_id": "B_sdoh_cpss_9__mhqukb_5", "rewritten": "In the last month, how often have you felt sad, blue, or depressed for two weeks or more?"}
{"variant_id": "B_sdoh_cpss_9__sdoh_eds_1", "rewritten": "In the last month, how often have you been treated with less courtesy than other people?"}
{"variant_id": "B_sdoh_cpss_9__bfi2xs_1", "rewritten": "In the last month, how often have you been quiet?"}
{"variant_id": "B_sdoh_cpss_9__hvs_1", "rewritten": "In the last month, how often have you worried your food would run out before you got money to buy more?"}
{"variant_id": "A_sdoh_dms_1__asrs_1", "rewritten": "How often are you treated with less courtesy than other people?"}
{"variant_id": "A_sdoh_dms_1__alcohol_alcoholparticipant", "rewritten": "In your entire life, have you been treated with less courtesy than other people?"}
{"variant_id": "A_sdoh_dms_1__overallhealth_emotionalproblem7days", "rewritten": "In the past 7 days, how often have you been treated with less courtesy than other people?"}
{"variant_id": "A_sdoh_dms_1__bmmrs_1", "rewritten": "I feel treated with less courtesy than other people."}
{"variant_id": "A_sdoh_dms_1__sdoh_cpss_1", "rewritten": "In the last month, how often have you been treated with less courtesy than other people?"}
{"variant_id": "A_sdoh_dms_1__gad7_1", "rewritten": "Being treated with less courtesy than other people"}
{"variant_id": "A_sdoh_dms_1__bfi2xs_1", "rewritten": "I am someone who is treated with less courtesy than other people."}
{"variant_id": "A_sdoh_dms_1__asrs_2", "rewritten": "How often are you treated with less courtesy than others?"}
{"variant_id": "A_sdoh_dms_1__cidi5_16", "rewritten": "Did you ever in your life get treated with less courtesy than other people?"}
{"variant_id": "A_sdoh_dms_1__overallhealth_generalmentalhealth", "rewritten": "In general, how would you rate how often you are treated with less courtesy than other people?"}
{"variant_id": "B_sdoh_dms_1__asrs_1", "rewritten": "You are treated as if you cannot wrap up the final details of a project."}
{"variant_id": "B_sdoh_dms_1__bfi2xs_12", "rewritten": "You are treated as if you always assume the best about people."}
{"variant_id": "B_sdoh_dms_1__cidi5_25", "rewritten": "You are treated as if you cannot stop picking at your skin."}
{"variant_id": "B_sdoh_dms_1__ace_1", "rewritten": "You are treated as if you grew up with someone who was depressed, mentally ill, or suicidal."}
{"variant_id": "B_sdoh_dms_1__bfi2xs_13", "rewritten": "You are treated as if you are reliable and can always be counted on."}
{"variant_id": "B_sdoh_dms_1__bmmrs_1", "rewritten": "You are treated as if you feel God's (or a higher power's) presence."}
{"variant_id": "B_sdoh_dms_1__mhqukb_5", "rewritten": "You are treated as if you feel sad, blue, or depressed for two weeks or more."}
{"variant_id": "B_sdoh_dms_1__bfi2xs_1", "rewritten": "You are treated as if you tend to be quiet."}
{"variant_id": "B_sdoh_dms_1__hvs_1", "rewritten": "You are treated as if you worry your food will run out before you get money to buy more."}
{"variant_id": "B_sdoh_dms_1__gad7_1", "rewritten": "You are treated as if you feel nervous, anxious, or on edge."}
{"variant_id": "A_sdoh_dms_2__asrs_1", "rewritten": "How often are you treated with less respect than other people?"}
{"variant_id": "A_sdoh_dms_2__alcohol_alcoholparticipant", "rewritten": "In your entire life, have you been treated with less respect than other people?"}
{"variant_id": "A_sdoh_dms_2__overallhealth_emotionalproblem7days", "rewritten": "In the past 7 days, how often have you been treated with less respect than other people?"}
{"variant_id": "A_sdoh_dms_2__bmmrs_1", "rewritten": "I feel treated with less respect than other people."}
{"variant_id": "A_sdoh_dms_2__sdoh_cpss_1", "rewritten": "In the last month, how often have you been treated with less respect than other people?"}
{"variant_id": "A_sdoh_dms_2__gad7_1", "rewritten": "Being treated with less respect than other people"}
{"variant_id": "A_sdoh_dms_2__bfi2xs_1", "rewritten": "I am someone who is treated with less respect than other people."}
{"variant_id": "A_sdoh_dms_2__asrs_2", "rewritten": "How often are you treated with less respect than others?"}
{"variant_id": "A_sdoh_dms_2__cidi5_16", "rewritten": "Did you ever in your life get treated with less respect than other people?"}
{"variant_id": "A_sdoh_dms_2__overallhealth_generalmentalhealth", "rewritten": "In general, how would you rate how often you are treated with less respect than other people?"}
{"variant_id": "B_sdoh_dms_2__asrs_1", "rewritten": "You are treated as if you cannot wrap up the final details of a project."}
{"variant_id": "B_sdoh_dms_2__bfi2xs_12", "rewritten": "You are treated as if you always assume the best about people."}
{"variant_id": "B_sdoh_dms_2__cidi5_25", "rewritten": "You are treated as if you cannot stop picking at your skin."}
{"variant_id": "B_sdoh_dms_2__ace_1", "rewritten": "You are treated as if you grew up with someone who was depressed, mentally ill, or suicidal."}
{"variant_id": "B_sdoh_dms_2__bfi2xs_13", "rewritten": "You are treated as if you are reliable and can always be counted on."}
{"variant_id": "B_sdoh_dms_2__bmmrs_1", "rewritten": "You are treated as if you feel God's (or a higher power's) presence."}
{"variant_id": "B_sdoh_dms_2__mhqukb_5", "rewritten": "You are treated as if you feel sad, blue, or depressed for two weeks or more."}
{"variant_id": "B_sdoh_dms_2__bfi2xs_1", "rewritten": "You are treated as if you tend to be quiet."}
{"variant_id": "B_sdoh_dms_2__hvs_1", "rewritten": "You are treated as if you worry your food will run out before you get money to buy more."}
{"variant_id": "B_sdoh_dms_2__gad7_1", "rewritten": "You are treated as if you feel nervous, anxious, or on edge."}
{"variant_id": "A_sdoh_dms_3__asrs_1", "rewritten": "How often do you receive poorer service than others?"}
{"variant_id": "A_sdoh_dms_3__alcohol_alcoholparticipant", "rewritten": "In your entire life, have you received poorer service than others?"}
{"variant_id": "A_sdoh_dms_3__overallhealth_emotionalproblem7days", "rewritten": "In the past 7 days, how often have you received poorer service than others?"}
{"variant_id": "A_sdoh_dms_3__bmmrs_1", "rewritten": "I feel that I receive poorer service than others."}
{"variant_id": "A_sdoh_dms_3__sdoh_cpss_1", "rewritten": "In the last month, how often have you received poorer service than others?"}
{"variant_id": "A_sdoh_dms_3__gad7_1", "rewritten": "Receiving poorer service than others"}
{"variant_id": "A_sdoh_dms_3__bfi2xs_1", "rewritten": "I am someone who receives poorer service than others."}
{"variant_id": "A_sdoh_dms_3__asrs_2", "rewritten": "How often do you get poorer service than other people?"}
{"variant_id": "A_sdoh_dms_3__cidi5_16", "rewritten": "Did you ever in your life receive poorer service than others?"}
{"variant_id": "A_sdoh_dms_3__overallhealth_generalmentalhealth", "rewritten": "In general, how would you rate how often you receive poorer service than others?"}
{"variant_id": "B_sdoh_dms_3__asrs_1", "rewritten": "You are treated as if you cannot wrap up the final details of a project."}
{"variant_id": "B_sdoh_dms_3__bfi2xs_12", "rewritten": "You are treated as if you always assume the best about people."}
{"variant_id": "B_sdoh_dms_3__cidi5_25", "rewritten": "You are treated as if you cannot stop picking at your skin."}
{"variant_id": "B_sdoh_dms_3__ace_1", "rewritten": "You are treated as if you grew up with someone who was depressed, mentally ill, or suicidal."}
{"variant_id": "B_sdoh_dms_3__bfi2xs_13", "rewritten": "You are treated as if you are reliable and can always be counted on."}
{"variant_id": "B_sdoh_dms_3__bmmrs_1", "rewritten": "You are treated as if you feel God's (or a higher power's) presence."}
{"variant_id": "B_sdoh_dms_3__mhqukb_5", "rewritten": "You are treated as if you feel sad, blue, or depressed for two weeks or more."}
{"variant_id": "B_sdoh_dms_3__bfi2xs_1", "rewritten": "You are treated as if you tend to be quiet."}
{"variant_id": "B_sdoh_dms_3__hvs_1", "rewritten": "You are treated as if you worry your food will run out before you get money to buy more."}
{"variant_id": "B_sdoh_dms_3__gad7_1", "rewritten": "You are treated as if you feel nervous, anxious, or on edge."}
{"variant_id": "A_sdoh_dms_4__asrs_1", "rewritten": "How often does a doctor or nurse act as if they think you are not smart?"}
{"variant_id": "A_sdoh_dms_4__alcohol_alcoholparticipant", "rewritten": "In your entire life, has a doctor or nurse acted as if they thought you were not smart?"}
{"variant_id": "A_sdoh_dms_4__overallhealth_emotionalproblem7days", "rewritten": "In the past 7 days, how often has a doctor or nurse acted as if they thought you were not smart?"}
{"variant_id": "A_sdoh_dms_4__bmmrs_1", "rewritten": "I feel that a doctor or nurse acts as if they think I am not smart."}
{"variant_id": "A_sdoh_dms_4__sdoh_cpss_1", "rewritten": "In the last month, how often has a doctor or nurse acted as if they thought you were not smart?"}
{"variant_id": "A_sdoh_dms_4__gad7_1", "rewritten": "A doctor or nurse acting as if they think you are not smart"}
{"variant_id": "A_sdoh_dms_4__bfi2xs_1", "rewritten": "I am someone whom a doctor or nurse treats as if they think I am not smart."}
{"variant_id": "A_sdoh_dms_4__asrs_2", "rewritten": "How often does a doctor or nurse treat you as if they think you are not smart?"}
{"variant_id": "A_sdoh_dms_4__cidi5_16", "rewritten": "Did you ever have a doctor or nurse act as if they thought you were not smart?"}
{"variant_id": "A_sdoh_dms_4__overallhealth_generalmentalhealth", "rewritten": "In general, how would you rate how often a doctor or nurse acts as if they think you are not smart?"}
{"variant_id": "B_sdoh_dms_4__asrs_1", "rewritten": "A doctor or nurse acts as if you cannot wrap up the final details of a project."}
{"variant_id": "B_sdoh_dms_4__bfi2xs_12", "rewritten": "A doctor or nurse acts as if you always assume the best about people."}
{"variant_id": "B_sdoh_dms_4__cidi5_25", "rewritten": "A doctor or nurse acts as if you cannot stop picking at your skin."}
{"variant_id": "B_sdoh_dms_4__ace_1", "rewritten": "A doctor or nurse acts as if you grew up with someone who was depressed, mentally ill, or suicidal."}
{"variant_id": "B_sdoh_dms_4__bfi2xs_13", "rewritten": "A doctor or nurse acts as if you are reliable and can always be counted on."}
{"variant_id": "B_sdoh_dms_4__bmmrs_1", "rewritten": "A doctor or nurse acts as if you feel God's (or a higher power's) presence."}
{"variant_id": "B_sdoh_dms_4__mhqukb_5", "rewritten": "A doctor or nurse acts as if you feel sad, blue, or depressed for two weeks or more."}
{"variant_id": "B_sdoh_dms_4__bfi2xs_1", "rewritten": "A doctor or nurse acts as if you tend to be quiet."}
{"variant_id": "B_sdoh_dms_4__hvs_1", "rewritten": "A doctor or nurse acts as if you worry your food will run out before you get money to buy more."}
{"variant_id": "B_sdoh_dms_4__gad7_1", "rewritten": "A doctor or nurse acts as if you feel nervous, anxious, or on edge."}
{"variant_id": "A_sdoh_dms_5__asrs_1", "rewritten": "How often does a doctor or nurse act as if they are afraid of you?"}
{"variant_id": "A_sdoh_dms_5__alcohol_alcoholparticipant", "rewritten": "In your entire life, has a doctor or nurse acted as if they were afraid of you?"}
{"variant_id": "A_sdoh_dms_5__overallhealth_emotionalproblem7days", "rewritten": "In the past 7 days, how often has a doctor or nurse acted as if they were afraid of you?"}
{"variant_id": "A_sdoh_dms_5__bmmrs_1", "rewritten": "I feel that a doctor or nurse acts as if they are afraid of me."}
{"variant_id": "A_sdoh_dms_5__sdoh_cpss_1", "rewritten": "In the last month, how often has a doctor or nurse acted as if they were afraid of you?"}
{"variant_id": "A_sdoh_dms_5__gad7_1", "rewritten": "A doctor or nurse acting as if they are afraid of you"}
{"variant_id": "A_sdoh_dms_5__bfi2xs_1", "rewritten": "I am someone whom a doctor or nurse treats as if they are afraid of me."}
{"variant_id": "A_sdoh_dms_5__asrs_2", "rewritten": "How often does a doctor or nurse behave as if they are afraid of you?"}
{"variant_id": "A_sdoh_dms_5__cidi5_16", "rewritten": "Did you ever have a doctor or nurse act as if they were afraid of you?"}
{"variant_id": "A_sdoh_dms_5__overallhealth_generalmentalhealth", "rewritten": "In general, how would you rate how often a doctor or nurse acts as if they are afraid of you?"}
{"variant_id": "B_sdoh_dms_5__asrs_1", "rewritten": "A doctor or nurse acts as if you cannot wrap up the final details of a project."}
{"variant_id": "B_sdoh_dms_5__bfi2xs_12", "rewritten": "A doctor or nurse acts as if you always assume the best about people."}
{"variant_id": "B_sdoh_dms_5__cidi5_25", "rewritten": "A doctor or nurse acts as if you cannot stop picking at your skin."}
{"variant_id": "B_sdoh_dms_5__ace_1", "rewritten": "A doctor or nurse acts as if you grew up with someone who was depressed, mentally ill, or suicidal."}
{"variant_id": "B_sdoh_dms_5__bfi2xs_13", "rewritten": "A doctor or nurse acts as if you are reliable and can always be counted on."}
{"variant_id": "B_sdoh_dms_5__bmmrs_1", "rewritten": "A doctor or nurse acts as if you feel God's (or a higher power's) presence."}
{"variant_id": "B_sdoh_dms_5__mhqukb_5", "rewritten": "A doctor or nurse acts as if you feel sad, blue, or depressed for two weeks or more."}
{"variant_id": "B_sdoh_dms_5__bfi2xs_1", "rewritten": "A doctor or nurse acts as if you tend to be quiet."}
{"variant_id": "B_sdoh_dms_5__hvs_1", "rewritten": "A doctor or nurse acts as if you worry your food will run out before you get money to buy more."}
{"variant_id": "B_sdoh_dms_5__gad7_1", "rewritten": "A doctor or nurse acts as if you feel nervous, anxious, or on edge."}
{"variant_id": "A_sdoh_dms_6__asrs_1", "rewritten": "How often do you feel like a doctor or nurse is not listening to what you are saying?"}
{"variant_id": "A_sdoh_dms_6__alcohol_alcoholparticipant", "rewritten": "In your entire life, have you felt like a doctor or nurse was not listening to what you were saying?"}
{"variant_id": "A_sdoh_dms_6__overallhealth_emotionalproblem7days", "rewritten": "In the past 7 days, how often have you felt like a doctor or nurse was not listening to what you were saying?"}
{"variant_id": "A_sdoh_dms_6__bmmrs_1", "rewritten": "I feel like a doctor or nurse is not listening to what I am saying."}
{"variant_id": "A_sdoh_dms_6__sdoh_cpss_1", "rewritten": "In the last month, how often have you felt like a doctor or nurse was not listening to what you were saying?"}
{"variant_id": "A_sdoh_dms_6__gad7_1", "rewritten": "Feeling like a doctor or nurse is not listening to what you were saying"}
{"variant_id": "A_sdoh_dms_6__bfi2xs_1", "rewritten": "I am someone who feels like a doctor or nurse is not listening to what I am saying."}
{"variant_id": "A_sdoh_dms_6__asrs_2", "rewritten": "How often do you feel like a doctor or nurse is not listening to you?"}
{"variant_id": "A_sdoh_dms_6__cidi5_16", "rewritten": "Did you ever feel like a doctor or nurse was not listening to what you were saying?"}
{"variant_id": "A_sdoh_dms_6__overallhealth_generalmentalhealth", "rewritten": "In general, how would you rate how often you feel like a doctor or nurse is not listening to what you are saying?"}
{"variant_id": "B_sdoh_dms_6__asrs_1", "rewritten": "You feel like a doctor or nurse thinks you cannot wrap up the final details of a project."}
{"variant_id": "B_sdoh_dms_6__bfi2xs_12", "rewritten": "You feel like a doctor or nurse thinks you always assume the best about people."}
{"variant_id": "B_sdoh_dms_6__cidi5_25", "rewritten": "You feel like a doctor or nurse thinks you cannot stop picking at your skin."}
{"variant_id": "B_sdoh_dms_6__ace_1", "rewritten": "You feel like a doctor or nurse thinks you grew up with someone who was depressed, mentally ill, or suicidal."}
{"variant_id": "B_sdoh_dms_6__bfi2xs_13", "rewritten": "You feel like a doctor or nurse thinks you are reliable and can always be counted on."}
{"variant_id": "B_sdoh_dms_6__bmmrs_1", "rewritten": "You feel like a doctor or nurse thinks you feel God's (or a higher power's) presence."}
{"variant_id": "B_sdoh_dms_6__mhqukb_5", "rewritten": "You feel like a doctor or nurse thinks you feel sad, blue, or depressed for two weeks or more."}
{"variant_id": "B_sdoh_dms_6__bfi2xs_1", "rewritten": "You feel like a doctor or nurse thinks you tend to be quiet."}
{"variant_id": "B_sdoh_dms_6__hvs_1", "rewritten": "You feel like a doctor or nurse thinks you worry your food will run out before you get money to buy more."}
{"variant_id": "B_sdoh_dms_6__gad7_1", "rewritten": "You feel like a doctor or nurse thinks you feel nervous, anxious, or on edge."}
{"variant_id": "A_sdoh_dms_7__asrs_1", "rewritten": "How often does a doctor or nurse act as if they are better than you?"}
{"variant_id": "A_sdoh_dms_7__alcohol_alcoholparticipant", "rewritten": "In your entire life, has a doctor or nurse acted as if they were better than you?"}
{"variant_id": "A_sdoh_dms_7__overallhealth_emotionalproblem7days", "rewritten": "In the past 7 days, how often has a doctor or nurse acted as if they were better than you?"}
{"variant_id": "A_sdoh_dms_7__bmmrs_1", "rewritten": "I feel that a doctor or nurse acts as if they are better than me."}
{"variant_id": "A_sdoh_dms_7__sdoh_cpss_1", "rewritten": "In the last month, how often has a doctor or nurse acted as if they were better than you?"}
{"variant_id": "A_sdoh_dms_7__gad7_1", "rewritten": "A doctor or nurse acting as if they are better than you"}
{"variant_id": "A_sdoh_dms_7__bfi2xs_1", "rewritten": "I am someone whom a doctor or nurse treats as if they are better than me."}
{"variant_id": "A_sdoh_dms_7__asrs_2", "rewritten": "How often does a doctor or nurse behave as if they are better than you?"}
{"variant_id": "A_sdoh_dms_7__cidi5_16", "rewritten": "Did you ever have a doctor or nurse act as if they were better than you?"}
{"variant_id": "A_sdoh_dms_7__overallhealth_generalmentalhealth", "rewritten": "In general, how would you rate how often a doctor or nurse acts as if they are better than you?"}
{"variant_id": "B_sdoh_dms_7__asrs_1", "rewritten": "A doctor or nurse acts as if you cannot wrap up the final details of a project."}
{"variant_id": "B_sdoh_dms_7__bfi2xs_12", "rewritten": "A doctor or nurse acts as if you always assume the best about people."}
{"variant_id": "B_sdoh_dms_7__cidi5_25", "rewritten": "A doctor or nurse acts as if you cannot stop picking at your skin."}
{"variant_id": "B_sdoh_dms_7__ace_1", "rewritten": "A doctor or nurse acts as if you grew up with someone who was depressed, mentally ill, or suicidal."}
{"variant_id": "B_sdoh_dms_7__bfi2xs_13", "rewritten": "A doctor or nurse acts as if you are reliable and can always be counted on."}
{"variant_id": "B_sdoh_dms_7__bmmrs_1", "rewritten": "A doctor or nurse acts as if you feel God's (or a higher power's) presence."}
{"variant_id": "B_sdoh_dms_7__mhqukb_5", "rewritten": "A doctor or nurse acts as if you feel sad, blue, or depressed for two weeks or more."}
{"variant_id": "B_sdoh_dms_7__bfi2xs_1", "rewritten": "A doctor or nurse acts as if you tend to be quiet."}
{"variant_id": "B_sdoh_dms_7__hvs_1", "rewritten": "A doctor or nurse acts as if you worry your food will run out before you get money to buy more."}
{"variant_id": "B_sdoh_dms_7__gad7_1", "rewritten": "A doctor or nurse acts as if you feel nervous, anxious, or on edge."}
{"variant_id": "A_sdoh_eds_1__asrs_1", "rewritten": "How often are you treated with less courtesy than other people?"}
{"variant_id": "A_sdoh_eds_1__alcohol_alcoholparticipant", "rewritten": "In your entire life, have you been treated with less courtesy than other people?"}
{"variant_id": "A_sdoh_eds_1__overallhealth_emotionalproblem7days", "rewritten": "In the past 7 days, how often have you been treated with less courtesy than other people?"}
{"variant_id": "A_sdoh_eds_1__bmmrs_1", "rewritten": "I feel treated with less courtesy than other people."}
{"variant_id": "A_sdoh_eds_1__sdoh_cpss_1", "rewritten": "In the last month, how often have you been treated with less courtesy than other people?"}
{"variant_id": "A_sdoh_eds_1__gad7_1", "rewritten": "Being treated with less courtesy than other people"}
{"variant_id": "A_sdoh_eds_1__bfi2xs_1", "rewritten": "I am someone who is treated with less courtesy than other people."}
{"variant_id": "A_sdoh_eds_1__asrs_2", "rewritten": "How often are you treated with less courtesy than others?"}
{"variant_id": "A_sdoh_eds_1__cidi5_16", "rewritten": "Did you ever in your life get treated with less courtesy than other people?"}
{"variant_id": "A_sdoh_eds_1__overallhealth_generalmentalhealth", "rewritten": "In general, how would you rate how often you are treated with less courtesy than other people?"}
{"variant_id": "B_sdoh_eds_1__asrs_1", "rewritten": "You are treated as if you cannot wrap up the final details of a project."}
{"variant_id": "B_sdoh_eds_1__bfi2xs_12", "rewritten": "You are treated as if you always assume the best about people."}
{"variant_id": "B_sdoh_eds_1__cidi5_25", "rewritten": "You are treated as if you cannot stop picking at your skin."}
{"variant_id": "B_sdoh_eds_1__ace_1", "rewritten": "You are treated as if you grew up with someone who was depressed, mentally ill, or suicidal."}
{"variant_id": "B_sdoh_eds_1__bfi2xs_13", "rewritten": "You are treated as if you are reliable and can always be counted on."}
{"variant_id": "B_sdoh_eds_1__bmmrs_1", "rewritten": "You are treated as if you feel God's (or a higher power's) presence."}
{"variant_id": "B_sdoh_eds_1__mhqukb_5", "rewritten": "You are treated as if you feel sad, blue, or depressed for two weeks or more."}
{"variant_id": "B_sdoh_eds_1__bfi2xs_1", "rewritten": "You are treated as if you tend to be quiet."}
{"variant_id": "B_sdoh_eds_1__hvs_1", "rewritten": "You are treated as if you worry your food will run out before you get money to buy more."}
{"variant_id": "B_sdoh_eds_1__gad7_1", "rewritten": "You are treated as if you feel nervous, anxious, or on edge."}
```
