## Supplementary material for "Scoring respondents on a semantic frame of reference identifies a group that is burdened across many questionnaires and reaches care less easily": batch_s056-070.jsonl

```
{"variant_id": "A_sdoh_eds_2__asrs_1", "rewritten": "How often are you treated with less respect than other people?"}
{"variant_id": "A_sdoh_eds_2__alcohol_alcoholparticipant", "rewritten": "In your entire life, have you been treated with less respect than other people?"}
{"variant_id": "A_sdoh_eds_2__overallhealth_emotionalproblem7days", "rewritten": "In the past 7 days, how often have you been treated with less respect than other people?"}
{"variant_id": "A_sdoh_eds_2__bmmrs_1", "rewritten": "I feel treated with less respect than other people."}
{"variant_id": "A_sdoh_eds_2__sdoh_cpss_1", "rewritten": "In the last month, how often have you been treated with less respect than other people?"}
{"variant_id": "A_sdoh_eds_2__gad7_1", "rewritten": "Being treated with less respect than other people"}
{"variant_id": "A_sdoh_eds_2__bfi2xs_1", "rewritten": "I am someone who is treated with less respect than other people."}
{"variant_id": "A_sdoh_eds_2__asrs_2", "rewritten": "How often are you treated with less respect than others?"}
{"variant_id": "A_sdoh_eds_2__cidi5_16", "rewritten": "Did you ever in your life get treated with less respect than other people?"}
{"variant_id": "A_sdoh_eds_2__overallhealth_generalmentalhealth", "rewritten": "In general, how would you rate how often you are treated with less respect than other people?"}
{"variant_id": "B_sdoh_eds_2__asrs_1", "rewritten": "You are treated as if you cannot wrap up the final details of a project."}
{"variant_id": "B_sdoh_eds_2__bfi2xs_12", "rewritten": "You are treated as if you always assume the best about people."}
{"variant_id": "B_sdoh_eds_2__cidi5_25", "rewritten": "You are treated as if you cannot stop picking at your skin."}
{"variant_id": "B_sdoh_eds_2__ace_1", "rewritten": "You are treated as if you grew up with someone who was depressed, mentally ill, or suicidal."}
{"variant_id": "B_sdoh_eds_2__bfi2xs_13", "rewritten": "You are treated as if you are reliable and can always be counted on."}
{"variant_id": "B_sdoh_eds_2__bmmrs_1", "rewritten": "You are treated as if you feel God's (or a higher power's) presence."}
{"variant_id": "B_sdoh_eds_2__mhqukb_5", "rewritten": "You are treated as if you feel sad, blue, or depressed for two weeks or more."}
{"variant_id": "B_sdoh_eds_2__bfi2xs_1", "rewritten": "You are treated as if you tend to be quiet."}
{"variant_id": "B_sdoh_eds_2__hvs_1", "rewritten": "You are treated as if you worry your food will run out before you get money to buy more."}
{"variant_id": "B_sdoh_eds_2__gad7_1", "rewritten": "You are treated as if you feel nervous, anxious, or on edge."}
{"variant_id": "A_sdoh_eds_3__asrs_1", "rewritten": "How often do you receive poorer service than other people at restaurants or stores?"}
{"variant_id": "A_sdoh_eds_3__alcohol_alcoholparticipant", "rewritten": "In your entire life, have you received poorer service than other people at restaurants or stores?"}
{"variant_id": "A_sdoh_eds_3__overallhealth_emotionalproblem7days", "rewritten": "In the past 7 days, how often have you received poorer service than other people at restaurants or stores?"}
{"variant_id": "A_sdoh_eds_3__bmmrs_1", "rewritten": "I feel that I receive poorer service than other people at restaurants or stores."}
{"variant_id": "A_sdoh_eds_3__sdoh_cpss_1", "rewritten": "In the last month, how often have you received poorer service than other people at restaurants or stores?"}
{"variant_id": "A_sdoh_eds_3__gad7_1", "rewritten": "Receiving poorer service than other people at restaurants or stores"}
{"variant_id": "A_sdoh_eds_3__bfi2xs_1", "rewritten": "I am someone who receives poorer service than other people at restaurants or stores."}
{"variant_id": "A_sdoh_eds_3__asrs_2", "rewritten": "How often do you get poorer service than others at restaurants or stores?"}
{"variant_id": "A_sdoh_eds_3__cidi5_16", "rewritten": "Did you ever receive poorer service than other people at restaurants or stores?"}
{"variant_id": "A_sdoh_eds_3__overallhealth_generalmentalhealth", "rewritten": "In general, how would you rate how often you receive poorer service than others at restaurants or stores?"}
{"variant_id": "B_sdoh_eds_3__asrs_1", "rewritten": "You are treated as if you cannot wrap up the final details of a project."}
{"variant_id": "B_sdoh_eds_3__bfi2xs_12", "rewritten": "You are treated as if you always assume the best about people."}
{"variant_id": "B_sdoh_eds_3__cidi5_25", "rewritten": "You are treated as if you cannot stop picking at your skin."}
{"variant_id": "B_sdoh_eds_3__ace_1", "rewritten": "You are treated as if you grew up with someone who was depressed, mentally ill, or suicidal."}
{"variant_id": "B_sdoh_eds_3__bfi2xs_13", "rewritten": "You are treated as if you are reliable and can always be counted on."}
{"variant_id": "B_sdoh_eds_3__bmmrs_1", "rewritten": "You are treated as if you feel God's (or a higher power's) presence."}
{"variant_id": "B_sdoh_eds_3__mhqukb_5", "rewritten": "You are treated as if you feel sad, blue, or depressed for two weeks or more."}
{"variant_id": "B_sdoh_eds_3__bfi2xs_1", "rewritten": "You are treated as if you tend to be quiet."}
{"variant_id": "B_sdoh_eds_3__hvs_1", "rewritten": "You are treated as if you worry your food will run out before you get money to buy more."}
{"variant_id": "B_sdoh_eds_3__gad7_1", "rewritten": "You are treated as if you feel nervous, anxious, or on edge."}
{"variant_id": "A_sdoh_eds_4__asrs_1", "rewritten": "How often do people act as if they think you are not smart?"}
{"variant_id": "A_sdoh_eds_4__alcohol_alcoholparticipant", "rewritten": "In your entire life, have people acted as if they thought you were not smart?"}
{"variant_id": "A_sdoh_eds_4__overallhealth_emotionalproblem7days", "rewritten": "In the past 7 days, how often have people acted as if they thought you were not smart?"}
{"variant_id": "A_sdoh_eds_4__bmmrs_1", "rewritten": "I feel that people act as if they think I am not smart."}
{"variant_id": "A_sdoh_eds_4__sdoh_cpss_1", "rewritten": "In the last month, how often have people acted as if they thought you were not smart?"}
{"variant_id": "A_sdoh_eds_4__gad7_1", "rewritten": "People acting as if they think you are not smart"}
{"variant_id": "A_sdoh_eds_4__bfi2xs_1", "rewritten": "I am someone whom people treat as if they think I am not smart."}
{"variant_id": "A_sdoh_eds_4__asrs_2", "rewritten": "How often do people treat you as if they think you are not smart?"}
{"variant_id": "A_sdoh_eds_4__cidi5_16", "rewritten": "Did you ever have people act as if they thought you were not smart?"}
{"variant_id": "A_sdoh_eds_4__overallhealth_generalmentalhealth", "rewritten": "In general, how would you rate how often people act as if they think you are not smart?"}
{"variant_id": "B_sdoh_eds_4__asrs_1", "rewritten": "People act as if you cannot wrap up the final details of a project."}
{"variant_id": "B_sdoh_eds_4__bfi2xs_12", "rewritten": "People act as if you always assume the best about people."}
{"variant_id": "B_sdoh_eds_4__cidi5_25", "rewritten": "People act as if you cannot stop picking at your skin."}
{"variant_id": "B_sdoh_eds_4__ace_1", "rewritten": "People act as if you grew up with someone who was depressed, mentally ill, or suicidal."}
{"variant_id": "B_sdoh_eds_4__bfi2xs_13", "rewritten": "People act as if you are reliable and can always be counted on."}
{"variant_id": "B_sdoh_eds_4__bmmrs_1", "rewritten": "People act as if you feel God's (or a higher power's) presence."}
{"variant_id": "B_sdoh_eds_4__mhqukb_5", "rewritten": "People act as if you feel sad, blue, or depressed for two weeks or more."}
{"variant_id": "B_sdoh_eds_4__bfi2xs_1", "rewritten": "People act as if you tend to be quiet."}
{"variant_id": "B_sdoh_eds_4__hvs_1", "rewritten": "People act as if you worry your food will run out before you get money to buy more."}
{"variant_id": "B_sdoh_eds_4__gad7_1", "rewritten": "People act as if you feel nervous, anxious, or on edge."}
{"variant_id": "A_sdoh_eds_5__asrs_1", "rewritten": "How often do people act as if they are afraid of you?"}
{"variant_id": "A_sdoh_eds_5__alcohol_alcoholparticipant", "rewritten": "In your entire life, have people acted as if they were afraid of you?"}
{"variant_id": "A_sdoh_eds_5__overallhealth_emotionalproblem7days", "rewritten": "In the past 7 days, how often have people acted as if they were afraid of you?"}
{"variant_id": "A_sdoh_eds_5__bmmrs_1", "rewritten": "I feel that people act as if they are afraid of me."}
{"variant_id": "A_sdoh_eds_5__sdoh_cpss_1", "rewritten": "In the last month, how often have people acted as if they were afraid of you?"}
{"variant_id": "A_sdoh_eds_5__gad7_1", "rewritten": "People acting as if they are afraid of you"}
{"variant_id": "A_sdoh_eds_5__bfi2xs_1", "rewritten": "I am someone whom people treat as if they are afraid of me."}
{"variant_id": "A_sdoh_eds_5__asrs_2", "rewritten": "How often do people behave as if they are afraid of you?"}
{"variant_id": "A_sdoh_eds_5__cidi5_16", "rewritten": "Did you ever have people act as if they were afraid of you?"}
{"variant_id": "A_sdoh_eds_5__overallhealth_generalmentalhealth", "rewritten": "In general, how would you rate how often people act as if they are afraid of you?"}
{"variant_id": "B_sdoh_eds_5__asrs_1", "rewritten": "People act as if you cannot wrap up the final details of a project."}
{"variant_id": "B_sdoh_eds_5__bfi2xs_12", "rewritten": "People act as if you always assume the best about people."}
{"variant_id": "B_sdoh_eds_5__cidi5_25", "rewritten": "People act as if you cannot stop picking at your skin."}
{"variant_id": "B_sdoh_eds_5__ace_1", "rewritten": "People act as if you grew up with someone who was depressed, mentally ill, or suicidal."}
{"variant_id": "B_sdoh_eds_5__bfi2xs_13", "rewritten": "People act as if you are reliable and can always be counted on."}
{"variant_id": "B_sdoh_eds_5__bmmrs_1", "rewritten": "People act as if you feel God's (or a higher power's) presence."}
{"variant_id": "B_sdoh_eds_5__mhqukb_5", "rewritten": "People act as if you feel sad, blue, or depressed for two weeks or more."}
{"variant_id": "B_sdoh_eds_5__bfi2xs_1", "rewritten": "People act as if you tend to be quiet."}
{"variant_id": "B_sdoh_eds_5__hvs_1", "rewritten": "People act as if you worry your food will run out before you get money to buy more."}
{"variant_id": "B_sdoh_eds_5__gad7_1", "rewritten": "People act as if you feel nervous, anxious, or on edge."}
{"variant_id": "A_sdoh_eds_6__asrs_1", "rewritten": "How often do people act as if they think you are dishonest?"}
{"variant_id": "A_sdoh_eds_6__alcohol_alcoholparticipant", "rewritten": "In your entire life, have people acted as if they thought you were dishonest?"}
{"variant_id": "A_sdoh_eds_6__overallhealth_emotionalproblem7days", "rewritten": "In the past 7 days, how often have people acted as if they thought you were dishonest?"}
{"variant_id": "A_sdoh_eds_6__bmmrs_1", "rewritten": "I feel that people act as if they think I am dishonest."}
{"variant_id": "A_sdoh_eds_6__sdoh_cpss_1", "rewritten": "In the last month, how often have people acted as if they thought you were dishonest?"}
{"variant_id": "A_sdoh_eds_6__gad7_1", "rewritten": "People acting as if they think you are dishonest"}
{"variant_id": "A_sdoh_eds_6__bfi2xs_1", "rewritten": "I am someone whom people treat as if they think I am dishonest."}
{"variant_id": "A_sdoh_eds_6__asrs_2", "rewritten": "How often do people treat you as if they think you are dishonest?"}
{"variant_id": "A_sdoh_eds_6__cidi5_16", "rewritten": "Did you ever have people act as if they thought you were dishonest?"}
{"variant_id": "A_sdoh_eds_6__overallhealth_generalmentalhealth", "rewritten": "In general, how would you rate how often people act as if they think you are dishonest?"}
{"variant_id": "B_sdoh_eds_6__asrs_1", "rewritten": "People act as if you cannot wrap up the final details of a project."}
{"variant_id": "B_sdoh_eds_6__bfi2xs_12", "rewritten": "People act as if you always assume the best about people."}
{"variant_id": "B_sdoh_eds_6__cidi5_25", "rewritten": "People act as if you cannot stop picking at your skin."}
{"variant_id": "B_sdoh_eds_6__ace_1", "rewritten": "People act as if you grew up with someone who was depressed, mentally ill, or suicidal."}
{"variant_id": "B_sdoh_eds_6__bfi2xs_13", "rewritten": "People act as if you are reliable and can always be counted on."}
{"variant_id": "B_sdoh_eds_6__bmmrs_1", "rewritten": "People act as if you feel God's (or a higher power's) presence."}
{"variant_id": "B_sdoh_eds_6__mhqukb_5", "rewritten": "People act as if you feel sad, blue, or depressed for two weeks or more."}
{"variant_id": "B_sdoh_eds_6__bfi2xs_1", "rewritten": "People act as if you tend to be quiet."}
{"variant_id": "B_sdoh_eds_6__hvs_1", "rewritten": "People act as if you worry your food will run out before you get money to buy more."}
{"variant_id": "B_sdoh_eds_6__gad7_1", "rewritten": "People act as if you feel nervous, anxious, or on edge."}
{"variant_id": "A_sdoh_eds_7__asrs_1", "rewritten": "How often do people act as if they are better than you?"}
{"variant_id": "A_sdoh_eds_7__alcohol_alcoholparticipant", "rewritten": "In your entire life, have people acted as if they were better than you?"}
{"variant_id": "A_sdoh_eds_7__overallhealth_emotionalproblem7days", "rewritten": "In the past 7 days, how often have people acted as if they were better than you?"}
{"variant_id": "A_sdoh_eds_7__bmmrs_1", "rewritten": "I feel that people act as if they are better than me."}
{"variant_id": "A_sdoh_eds_7__sdoh_cpss_1", "rewritten": "In the last month, how often have people acted as if they were better than you?"}
{"variant_id": "A_sdoh_eds_7__gad7_1", "rewritten": "People acting as if they are better than you"}
{"variant_id": "A_sdoh_eds_7__bfi2xs_1", "rewritten": "I am someone whom people treat as if they are better than me."}
{"variant_id": "A_sdoh_eds_7__asrs_2", "rewritten": "How often do people behave as if they are better than you?"}
{"variant_id": "A_sdoh_eds_7__cidi5_16", "rewritten": "Did you ever have people act as if they were better than you?"}
{"variant_id": "A_sdoh_eds_7__overallhealth_generalmentalhealth", "rewritten": "In general, how would you rate how often people act as if they are better than you?"}
{"variant_id": "B_sdoh_eds_7__asrs_1", "rewritten": "People act as if you cannot wrap up the final details of a project."}
{"variant_id": "B_sdoh_eds_7__bfi2xs_12", "rewritten": "People act as if you always assume the best about people."}
{"variant_id": "B_sdoh_eds_7__cidi5_25", "rewritten": "People act as if you cannot stop picking at your skin."}
{"variant_id": "B_sdoh_eds_7__ace_1", "rewritten": "People act as if you grew up with someone who was depressed, mentally ill, or suicidal."}
{"variant_id": "B_sdoh_eds_7__bfi2xs_13", "rewritten": "People act as if you are reliable and can always be counted on."}
{"variant_id": "B_sdoh_eds_7__bmmrs_1", "rewritten": "People act as if you feel God's (or a higher power's) presence."}
{"variant_id": "B_sdoh_eds_7__mhqukb_5", "rewritten": "People act as if you feel sad, blue, or depressed for two weeks or more."}
{"variant_id": "B_sdoh_eds_7__bfi2xs_1", "rewritten": "People act as if you tend to be quiet."}
{"variant_id": "B_sdoh_eds_7__hvs_1", "rewritten": "People act as if you worry your food will run out before you get money to buy more."}
{"variant_id": "B_sdoh_eds_7__gad7_1", "rewritten": "People act as if you feel nervous, anxious, or on edge."}
{"variant_id": "A_sdoh_eds_8__asrs_1", "rewritten": "How often are you called names or insulted?"}
{"variant_id": "A_sdoh_eds_8__alcohol_alcoholparticipant", "rewritten": "In your entire life, have you been called names or insulted?"}
{"variant_id": "A_sdoh_eds_8__overallhealth_emotionalproblem7days", "rewritten": "In the past 7 days, how often have you been called names or insulted?"}
{"variant_id": "A_sdoh_eds_8__bmmrs_1", "rewritten": "I feel that I am called names or insulted."}
{"variant_id": "A_sdoh_eds_8__sdoh_cpss_1", "rewritten": "In the last month, how often have you been called names or insulted?"}
{"variant_id": "A_sdoh_eds_8__gad7_1", "rewritten": "Being called names or insulted"}
{"variant_id": "A_sdoh_eds_8__bfi2xs_1", "rewritten": "I am someone who is called names or insulted."}
{"variant_id": "A_sdoh_eds_8__asrs_2", "rewritten": "How often are you called names or insulted by others?"}
{"variant_id": "A_sdoh_eds_8__cidi5_16", "rewritten": "Did you ever get called names or insulted?"}
{"variant_id": "A_sdoh_eds_8__overallhealth_generalmentalhealth", "rewritten": "In general, how would you rate how often you are called names or insulted?"}
{"variant_id": "B_sdoh_eds_8__asrs_1", "rewritten": "You are treated as if you cannot wrap up the final details of a project."}
{"variant_id": "B_sdoh_eds_8__bfi2xs_12", "rewritten": "You are treated as if you always assume the best about people."}
{"variant_id": "B_sdoh_eds_8__cidi5_25", "rewritten": "You are treated as if you cannot stop picking at your skin."}
{"variant_id": "B_sdoh_eds_8__ace_1", "rewritten": "You are treated as if you grew up with someone who was depressed, mentally ill, or suicidal."}
{"variant_id": "B_sdoh_eds_8__bfi2xs_13", "rewritten": "You are treated as if you are reliable and can always be counted on."}
{"variant_id": "B_sdoh_eds_8__bmmrs_1", "rewritten": "You are treated as if you feel God's (or a higher power's) presence."}
{"variant_id": "B_sdoh_eds_8__mhqukb_5", "rewritten": "You are treated as if you feel sad, blue, or depressed for two weeks or more."}
{"variant_id": "B_sdoh_eds_8__bfi2xs_1", "rewritten": "You are treated as if you tend to be quiet."}
{"variant_id": "B_sdoh_eds_8__hvs_1", "rewritten": "You are treated as if you worry your food will run out before you get money to buy more."}
{"variant_id": "B_sdoh_eds_8__gad7_1", "rewritten": "You are treated as if you feel nervous, anxious, or on edge."}
{"variant_id": "A_sdoh_eds_9__asrs_1", "rewritten": "How often are you threatened or harassed?"}
{"variant_id": "A_sdoh_eds_9__alcohol_alcoholparticipant", "rewritten": "In your entire life, have you been threatened or harassed?"}
{"variant_id": "A_sdoh_eds_9__overallhealth_emotionalproblem7days", "rewritten": "In the past 7 days, how often have you been threatened or harassed?"}
{"variant_id": "A_sdoh_eds_9__bmmrs_1", "rewritten": "I feel that I am threatened or harassed."}
{"variant_id": "A_sdoh_eds_9__sdoh_cpss_1", "rewritten": "In the last month, how often have you been threatened or harassed?"}
{"variant_id": "A_sdoh_eds_9__gad7_1", "rewritten": "Being threatened or harassed"}
{"variant_id": "A_sdoh_eds_9__bfi2xs_1", "rewritten": "I am someone who is threatened or harassed."}
{"variant_id": "A_sdoh_eds_9__asrs_2", "rewritten": "How often are you threatened or harassed by others?"}
{"variant_id": "A_sdoh_eds_9__cidi5_16", "rewritten": "Did you ever get threatened or harassed?"}
{"variant_id": "A_sdoh_eds_9__overallhealth_generalmentalhealth", "rewritten": "In general, how would you rate how often you are threatened or harassed?"}
{"variant_id": "B_sdoh_eds_9__asrs_1", "rewritten": "You are treated as if you cannot wrap up the final details of a project."}
{"variant_id": "B_sdoh_eds_9__bfi2xs_12", "rewritten": "You are treated as if you always assume the best about people."}
{"variant_id": "B_sdoh_eds_9__cidi5_25", "rewritten": "You are treated as if you cannot stop picking at your skin."}
{"variant_id": "B_sdoh_eds_9__ace_1", "rewritten": "You are treated as if you grew up with someone who was depressed, mentally ill, or suicidal."}
{"variant_id": "B_sdoh_eds_9__bfi2xs_13", "rewritten": "You are treated as if you are reliable and can always be counted on."}
{"variant_id": "B_sdoh_eds_9__bmmrs_1", "rewritten": "You are treated as if you feel God's (or a higher power's) presence."}
{"variant_id": "B_sdoh_eds_9__mhqukb_5", "rewritten": "You are treated as if you feel sad, blue, or depressed for two weeks or more."}
{"variant_id": "B_sdoh_eds_9__bfi2xs_1", "rewritten": "You are treated as if you tend to be quiet."}
{"variant_id": "B_sdoh_eds_9__hvs_1", "rewritten": "You are treated as if you worry your food will run out before you get money to buy more."}
{"variant_id": "B_sdoh_eds_9__gad7_1", "rewritten": "You are treated as if you feel nervous, anxious, or on edge."}
{"variant_id": "A_sdoh_mos_ss_1__asrs_1", "rewritten": "How often do you have someone to help you if you were confined to bed?"}
{"variant_id": "A_sdoh_mos_ss_1__alcohol_alcoholparticipant", "rewritten": "In your entire life, have you had someone to help you if you were confined to bed?"}
{"variant_id": "A_sdoh_mos_ss_1__overallhealth_emotionalproblem7days", "rewritten": "In the past 7 days, how often have you had someone to help you if you were confined to bed?"}
{"variant_id": "A_sdoh_mos_ss_1__bmmrs_1", "rewritten": "I have someone to help me if I were confined to bed."}
{"variant_id": "A_sdoh_mos_ss_1__sdoh_cpss_1", "rewritten": "In the last month, how often have you had someone to help you if you were confined to bed?"}
{"variant_id": "A_sdoh_mos_ss_1__gad7_1", "rewritten": "Having someone to help you if you were confined to bed"}
{"variant_id": "A_sdoh_mos_ss_1__bfi2xs_1", "rewritten": "I am someone who has help available if I were confined to bed."}
{"variant_id": "A_sdoh_mos_ss_1__asrs_2", "rewritten": "How often do you have someone available to help you if you were confined to bed?"}
{"variant_id": "A_sdoh_mos_ss_1__cidi5_16", "rewritten": "Did you ever have someone to help you if you were confined to bed?"}
{"variant_id": "A_sdoh_mos_ss_1__overallhealth_generalmentalhealth", "rewritten": "In general, how would you rate how often you have someone to help you if you were confined to bed?"}
{"variant_id": "B_sdoh_mos_ss_1__asrs_1", "rewritten": "Someone to help you wrap up the final details of a project"}
{"variant_id": "B_sdoh_mos_ss_1__bfi2xs_12", "rewritten": "Someone who assumes the best about people"}
{"variant_id": "B_sdoh_mos_ss_1__cidi5_25", "rewritten": "Someone to help you stop picking at your skin"}
{"variant_id": "B_sdoh_mos_ss_1__ace_1", "rewritten": "Someone to talk to about having grown up with someone depressed, mentally ill, or suicidal"}
{"variant_id": "B_sdoh_mos_ss_1__bfi2xs_13", "rewritten": "Someone who is reliable and can always be counted on"}
{"variant_id": "B_sdoh_mos_ss_1__bmmrs_1", "rewritten": "Someone to share the feeling of God's (or a higher power's) presence with"}
{"variant_id": "B_sdoh_mos_ss_1__mhqukb_5", "rewritten": "Someone to turn to when you feel sad, blue, or depressed for two weeks or more"}
{"variant_id": "B_sdoh_mos_ss_1__sdoh_eds_1", "rewritten": "Someone to turn to when you are treated with less courtesy than other people"}
{"variant_id": "B_sdoh_mos_ss_1__bfi2xs_1", "rewritten": "Someone who tends to be quiet"}
{"variant_id": "B_sdoh_mos_ss_1__hvs_1", "rewritten": "Someone to turn to when you worry your food will run out before you get money to buy more"}
{"variant_id": "A_sdoh_mos_ss_2__asrs_1", "rewritten": "How often do you have someone to take you to the doctor if you need it?"}
{"variant_id": "A_sdoh_mos_ss_2__alcohol_alcoholparticipant", "rewritten": "In your entire life, have you had someone to take you to the doctor if you needed it?"}
{"variant_id": "A_sdoh_mos_ss_2__overallhealth_emotionalproblem7days", "rewritten": "In the past 7 days, how often have you had someone to take you to the doctor if you needed it?"}
{"variant_id": "A_sdoh_mos_ss_2__bmmrs_1", "rewritten": "I have someone to take me to the doctor if I need it."}
{"variant_id": "A_sdoh_mos_ss_2__sdoh_cpss_1", "rewritten": "In the last month, how often have you had someone to take you to the doctor if you needed it?"}
{"variant_id": "A_sdoh_mos_ss_2__gad7_1", "rewritten": "Having someone to take you to the doctor if you need it"}
{"variant_id": "A_sdoh_mos_ss_2__bfi2xs_1", "rewritten": "I am someone who has a person to take me to the doctor if I need it."}
{"variant_id": "A_sdoh_mos_ss_2__asrs_2", "rewritten": "How often do you have someone available to take you to the doctor if you need it?"}
{"variant_id": "A_sdoh_mos_ss_2__cidi5_16", "rewritten": "Did you ever have someone to take you to the doctor if you needed it?"}
{"variant_id": "A_sdoh_mos_ss_2__overallhealth_generalmentalhealth", "rewritten": "In general, how would you rate how often you have someone to take you to the doctor if you need it?"}
{"variant_id": "B_sdoh_mos_ss_2__asrs_1", "rewritten": "Someone to help you wrap up the final details of a project"}
{"variant_id": "B_sdoh_mos_ss_2__bfi2xs_12", "rewritten": "Someone who assumes the best about people"}
{"variant_id": "B_sdoh_mos_ss_2__cidi5_25", "rewritten": "Someone to help you stop picking at your skin"}
{"variant_id": "B_sdoh_mos_ss_2__ace_1", "rewritten": "Someone to talk to about having grown up with someone depressed, mentally ill, or suicidal"}
{"variant_id": "B_sdoh_mos_ss_2__bfi2xs_13", "rewritten": "Someone who is reliable and can always be counted on"}
{"variant_id": "B_sdoh_mos_ss_2__bmmrs_1", "rewritten": "Someone to share the feeling of God's (or a higher power's) presence with"}
{"variant_id": "B_sdoh_mos_ss_2__mhqukb_5", "rewritten": "Someone to turn to when you feel sad, blue, or depressed for two weeks or more"}
{"variant_id": "B_sdoh_mos_ss_2__sdoh_eds_1", "rewritten": "Someone to turn to when you are treated with less courtesy than other people"}
{"variant_id": "B_sdoh_mos_ss_2__bfi2xs_1", "rewritten": "Someone who tends to be quiet"}
{"variant_id": "B_sdoh_mos_ss_2__hvs_1", "rewritten": "Someone to turn to when you worry your food will run out before you get money to buy more"}
{"variant_id": "A_sdoh_mos_ss_3__asrs_1", "rewritten": "How often do you have someone to prepare your meals if you were unable to do it yourself?"}
{"variant_id": "A_sdoh_mos_ss_3__alcohol_alcoholparticipant", "rewritten": "In your entire life, have you had someone to prepare your meals if you were unable to do it yourself?"}
{"variant_id": "A_sdoh_mos_ss_3__overallhealth_emotionalproblem7days", "rewritten": "In the past 7 days, how often have you had someone to prepare your meals if you were unable to do it yourself?"}
{"variant_id": "A_sdoh_mos_ss_3__bmmrs_1", "rewritten": "I have someone to prepare my meals if I were unable to do it myself."}
{"variant_id": "A_sdoh_mos_ss_3__sdoh_cpss_1", "rewritten": "In the last month, how often have you had someone to prepare your meals if you were unable to do it yourself?"}
{"variant_id": "A_sdoh_mos_ss_3__gad7_1", "rewritten": "Having someone to prepare your meals if you were unable to do it yourself"}
{"variant_id": "A_sdoh_mos_ss_3__bfi2xs_1", "rewritten": "I am someone who has help to prepare my meals if I were unable to do it myself."}
{"variant_id": "A_sdoh_mos_ss_3__asrs_2", "rewritten": "How often do you have someone available to prepare your meals if you were unable to do it yourself?"}
{"variant_id": "A_sdoh_mos_ss_3__cidi5_16", "rewritten": "Did you ever have someone to prepare your meals if you were unable to do it yourself?"}
{"variant_id": "A_sdoh_mos_ss_3__overallhealth_generalmentalhealth", "rewritten": "In general, how would you rate how often you have someone to prepare your meals if you were unable to do it yourself?"}
{"variant_id": "B_sdoh_mos_ss_3__asrs_1", "rewritten": "Someone to help you wrap up the final details of a project"}
{"variant_id": "B_sdoh_mos_ss_3__bfi2xs_12", "rewritten": "Someone who assumes the best about people"}
{"variant_id": "B_sdoh_mos_ss_3__cidi5_25", "rewritten": "Someone to help you stop picking at your skin"}
{"variant_id": "B_sdoh_mos_ss_3__ace_1", "rewritten": "Someone to talk to about having grown up with someone depressed, mentally ill, or suicidal"}
{"variant_id": "B_sdoh_mos_ss_3__bfi2xs_13", "rewritten": "Someone who is reliable and can always be counted on"}
{"variant_id": "B_sdoh_mos_ss_3__bmmrs_1", "rewritten": "Someone to share the feeling of God's (or a higher power's) presence with"}
{"variant_id": "B_sdoh_mos_ss_3__mhqukb_5", "rewritten": "Someone to turn to when you feel sad, blue, or depressed for two weeks or more"}
{"variant_id": "B_sdoh_mos_ss_3__sdoh_eds_1", "rewritten": "Someone to turn to when you are treated with less courtesy than other people"}
{"variant_id": "B_sdoh_mos_ss_3__bfi2xs_1", "rewritten": "Someone who tends to be quiet"}
{"variant_id": "B_sdoh_mos_ss_3__hvs_1", "rewritten": "Someone to turn to when you worry your food will run out before you get money to buy more"}
{"variant_id": "A_sdoh_mos_ss_4__asrs_1", "rewritten": "How often do you have someone to help with daily chores if you were sick?"}
{"variant_id": "A_sdoh_mos_ss_4__alcohol_alcoholparticipant", "rewritten": "In your entire life, have you had someone to help with daily chores if you were sick?"}
{"variant_id": "A_sdoh_mos_ss_4__overallhealth_emotionalproblem7days", "rewritten": "In the past 7 days, how often have you had someone to help with daily chores if you were sick?"}
{"variant_id": "A_sdoh_mos_ss_4__bmmrs_1", "rewritten": "I have someone to help with daily chores if I were sick."}
{"variant_id": "A_sdoh_mos_ss_4__sdoh_cpss_1", "rewritten": "In the last month, how often have you had someone to help with daily chores if you were sick?"}
{"variant_id": "A_sdoh_mos_ss_4__gad7_1", "rewritten": "Having someone to help with daily chores if you were sick"}
{"variant_id": "A_sdoh_mos_ss_4__bfi2xs_1", "rewritten": "I am someone who has help with daily chores if I were sick."}
{"variant_id": "A_sdoh_mos_ss_4__asrs_2", "rewritten": "How often do you have someone available to help with daily chores if you were sick?"}
{"variant_id": "A_sdoh_mos_ss_4__cidi5_16", "rewritten": "Did you ever have someone to help with daily chores if you were sick?"}
{"variant_id": "A_sdoh_mos_ss_4__overallhealth_generalmentalhealth", "rewritten": "In general, how would you rate how often you have someone to help with daily chores if you were sick?"}
{"variant_id": "B_sdoh_mos_ss_4__asrs_1", "rewritten": "Someone to help you wrap up the final details of a project"}
{"variant_id": "B_sdoh_mos_ss_4__bfi2xs_12", "rewritten": "Someone who assumes the best about people"}
{"variant_id": "B_sdoh_mos_ss_4__cidi5_25", "rewritten": "Someone to help you stop picking at your skin"}
{"variant_id": "B_sdoh_mos_ss_4__ace_1", "rewritten": "Someone to talk to about having grown up with someone depressed, mentally ill, or suicidal"}
{"variant_id": "B_sdoh_mos_ss_4__bfi2xs_13", "rewritten": "Someone who is reliable and can always be counted on"}
{"variant_id": "B_sdoh_mos_ss_4__bmmrs_1", "rewritten": "Someone to share the feeling of God's (or a higher power's) presence with"}
{"variant_id": "B_sdoh_mos_ss_4__mhqukb_5", "rewritten": "Someone to turn to when you feel sad, blue, or depressed for two weeks or more"}
{"variant_id": "B_sdoh_mos_ss_4__sdoh_eds_1", "rewritten": "Someone to turn to when you are treated with less courtesy than other people"}
{"variant_id": "B_sdoh_mos_ss_4__bfi2xs_1", "rewritten": "Someone who tends to be quiet"}
{"variant_id": "B_sdoh_mos_ss_4__hvs_1", "rewritten": "Someone to turn to when you worry your food will run out before you get money to buy more"}
{"variant_id": "A_sdoh_mos_ss_5__asrs_1", "rewritten": "How often do you have someone to have a good time with?"}
{"variant_id": "A_sdoh_mos_ss_5__alcohol_alcoholparticipant", "rewritten": "In your entire life, have you had someone to have a good time with?"}
{"variant_id": "A_sdoh_mos_ss_5__overallhealth_emotionalproblem7days", "rewritten": "In the past 7 days, how often have you had someone to have a good time with?"}
{"variant_id": "A_sdoh_mos_ss_5__bmmrs_1", "rewritten": "I have someone to have a good time with."}
{"variant_id": "A_sdoh_mos_ss_5__sdoh_cpss_1", "rewritten": "In the last month, how often have you had someone to have a good time with?"}
{"variant_id": "A_sdoh_mos_ss_5__gad7_1", "rewritten": "Having someone to have a good time with"}
{"variant_id": "A_sdoh_mos_ss_5__bfi2xs_1", "rewritten": "I am someone who has a person to have a good time with."}
{"variant_id": "A_sdoh_mos_ss_5__asrs_2", "rewritten": "How often do you have someone to enjoy a good time with?"}
{"variant_id": "A_sdoh_mos_ss_5__cidi5_16", "rewritten": "Did you ever have someone to have a good time with?"}
{"variant_id": "A_sdoh_mos_ss_5__overallhealth_generalmentalhealth", "rewritten": "In general, how would you rate how often you have someone to have a good time with?"}
{"variant_id": "B_sdoh_mos_ss_5__asrs_1", "rewritten": "Someone to help you wrap up the final details of a project"}
{"variant_id": "B_sdoh_mos_ss_5__bfi2xs_12", "rewritten": "Someone who assumes the best about people"}
{"variant_id": "B_sdoh_mos_ss_5__cidi5_25", "rewritten": "Someone to help you stop picking at your skin"}
{"variant_id": "B_sdoh_mos_ss_5__ace_1", "rewritten": "Someone to talk to about having grown up with someone depressed, mentally ill, or suicidal"}
{"variant_id": "B_sdoh_mos_ss_5__bfi2xs_13", "rewritten": "Someone who is reliable and can always be counted on"}
{"variant_id": "B_sdoh_mos_ss_5__bmmrs_1", "rewritten": "Someone to share the feeling of God's (or a higher power's) presence with"}
{"variant_id": "B_sdoh_mos_ss_5__mhqukb_5", "rewritten": "Someone to turn to when you feel sad, blue, or depressed for two weeks or more"}
{"variant_id": "B_sdoh_mos_ss_5__sdoh_eds_1", "rewritten": "Someone to turn to when you are treated with less courtesy than other people"}
{"variant_id": "B_sdoh_mos_ss_5__bfi2xs_1", "rewritten": "Someone who tends to be quiet"}
{"variant_id": "B_sdoh_mos_ss_5__hvs_1", "rewritten": "Someone to turn to when you worry your food will run out before you get money to buy more"}
{"variant_id": "A_sdoh_mos_ss_6__asrs_1", "rewritten": "How often do you have someone to turn to for suggestions about how to deal with a personal problem?"}
{"variant_id": "A_sdoh_mos_ss_6__alcohol_alcoholparticipant", "rewritten": "In your entire life, have you had someone to turn to for suggestions about how to deal with a personal problem?"}
{"variant_id": "A_sdoh_mos_ss_6__overallhealth_emotionalproblem7days", "rewritten": "In the past 7 days, how often have you had someone to turn to for suggestions about how to deal with a personal problem?"}
{"variant_id": "A_sdoh_mos_ss_6__bmmrs_1", "rewritten": "I have someone to turn to for suggestions about how to deal with a personal problem."}
{"variant_id": "A_sdoh_mos_ss_6__sdoh_cpss_1", "rewritten": "In the last month, how often have you had someone to turn to for suggestions about how to deal with a personal problem?"}
{"variant_id": "A_sdoh_mos_ss_6__gad7_1", "rewritten": "Having someone to turn to for suggestions about how to deal with a personal problem"}
{"variant_id": "A_sdoh_mos_ss_6__bfi2xs_1", "rewritten": "I am someone who has a person to turn to for suggestions about how to deal with a personal problem."}
{"variant_id": "A_sdoh_mos_ss_6__asrs_2", "rewritten": "How often do you have someone to turn to for advice on how to deal with a personal problem?"}
{"variant_id": "A_sdoh_mos_ss_6__cidi5_16", "rewritten": "Did you ever have someone to turn to for suggestions about how to deal with a personal problem?"}
{"variant_id": "A_sdoh_mos_ss_6__overallhealth_generalmentalhealth", "rewritten": "In general, how would you rate how often you have someone to turn to for suggestions about how to deal with a personal problem?"}
{"variant_id": "B_sdoh_mos_ss_6__asrs_1", "rewritten": "Someone to help you wrap up the final details of a project"}
{"variant_id": "B_sdoh_mos_ss_6__bfi2xs_12", "rewritten": "Someone who assumes the best about people"}
{"variant_id": "B_sdoh_mos_ss_6__cidi5_25", "rewritten": "Someone to help you stop picking at your skin"}
{"variant_id": "B_sdoh_mos_ss_6__ace_1", "rewritten": "Someone to talk to about having grown up with someone depressed, mentally ill, or suicidal"}
{"variant_id": "B_sdoh_mos_ss_6__bfi2xs_13", "rewritten": "Someone who is reliable and can always be counted on"}
{"variant_id": "B_sdoh_mos_ss_6__bmmrs_1", "rewritten": "Someone to share the feeling of God's (or a higher power's) presence with"}
{"variant_id": "B_sdoh_mos_ss_6__mhqukb_5", "rewritten": "Someone to turn to when you feel sad, blue, or depressed for two weeks or more"}
{"variant_id": "B_sdoh_mos_ss_6__sdoh_eds_1", "rewritten": "Someone to turn to when you are treated with less courtesy than other people"}
{"variant_id": "B_sdoh_mos_ss_6__bfi2xs_1", "rewritten": "Someone who tends to be quiet"}
{"variant_id": "B_sdoh_mos_ss_6__hvs_1", "rewritten": "Someone to turn to when you worry your food will run out before you get money to buy more"}
{"variant_id": "A_sdoh_mos_ss_7__asrs_1", "rewritten": "How often do you have someone who understands your problems?"}
{"variant_id": "A_sdoh_mos_ss_7__alcohol_alcoholparticipant", "rewritten": "In your entire life, have you had someone who understands your problems?"}
{"variant_id": "A_sdoh_mos_ss_7__overallhealth_emotionalproblem7days", "rewritten": "In the past 7 days, how often have you had someone who understands your problems?"}
{"variant_id": "A_sdoh_mos_ss_7__bmmrs_1", "rewritten": "I have someone who understands my problems."}
{"variant_id": "A_sdoh_mos_ss_7__sdoh_cpss_1", "rewritten": "In the last month, how often have you had someone who understands your problems?"}
{"variant_id": "A_sdoh_mos_ss_7__gad7_1", "rewritten": "Having someone who understands your problems"}
{"variant_id": "A_sdoh_mos_ss_7__bfi2xs_1", "rewritten": "I am someone who has a person who understands my problems."}
{"variant_id": "A_sdoh_mos_ss_7__asrs_2", "rewritten": "How often do you have someone who really understands your problems?"}
{"variant_id": "A_sdoh_mos_ss_7__cidi5_16", "rewritten": "Did you ever have someone who understands your problems?"}
{"variant_id": "A_sdoh_mos_ss_7__overallhealth_generalmentalhealth", "rewritten": "In general, how would you rate how often you have someone who understands your problems?"}
{"variant_id": "B_sdoh_mos_ss_7__asrs_1", "rewritten": "Someone to help you wrap up the final details of a project"}
{"variant_id": "B_sdoh_mos_ss_7__bfi2xs_12", "rewritten": "Someone who assumes the best about people"}
{"variant_id": "B_sdoh_mos_ss_7__cidi5_25", "rewritten": "Someone to help you stop picking at your skin"}
{"variant_id": "B_sdoh_mos_ss_7__ace_1", "rewritten": "Someone to talk to about having grown up with someone depressed, mentally ill, or suicidal"}
{"variant_id": "B_sdoh_mos_ss_7__bfi2xs_13", "rewritten": "Someone who is reliable and can always be counted on"}
{"variant_id": "B_sdoh_mos_ss_7__bmmrs_1", "rewritten": "Someone to share the feeling of God's (or a higher power's) presence with"}
{"variant_id": "B_sdoh_mos_ss_7__mhqukb_5", "rewritten": "Someone to turn to when you feel sad, blue, or depressed for two weeks or more"}
{"variant_id": "B_sdoh_mos_ss_7__sdoh_eds_1", "rewritten": "Someone to turn to when you are treated with less courtesy than other people"}
{"variant_id": "B_sdoh_mos_ss_7__bfi2xs_1", "rewritten": "Someone who tends to be quiet"}
{"variant_id": "B_sdoh_mos_ss_7__hvs_1", "rewritten": "Someone to turn to when you worry your food will run out before you get money to buy more"}
```
