## Supplementary material for "Scoring respondents on a semantic frame of reference identifies a group that is burdened across many questionnaires and reaches care less easily": batch_s071-085.jsonl

```
{"variant_id": "A_sdoh_mos_ss_8__asrs_1", "rewritten": "How often do you have someone to love you and make you feel wanted?"}
{"variant_id": "A_sdoh_mos_ss_8__alcohol_alcoholparticipant", "rewritten": "In your entire life, have you had someone to love you and make you feel wanted?"}
{"variant_id": "A_sdoh_mos_ss_8__overallhealth_emotionalproblem7days", "rewritten": "In the past 7 days, how often have you had someone to love you and make you feel wanted?"}
{"variant_id": "A_sdoh_mos_ss_8__bmmrs_1", "rewritten": "I have someone to love me and make me feel wanted."}
{"variant_id": "A_sdoh_mos_ss_8__sdoh_cpss_1", "rewritten": "In the last month, how often have you had someone to love you and make you feel wanted?"}
{"variant_id": "A_sdoh_mos_ss_8__gad7_1", "rewritten": "Having someone to love you and make you feel wanted"}
{"variant_id": "A_sdoh_mos_ss_8__bfi2xs_1", "rewritten": "I am someone who has a person to love me and make me feel wanted."}
{"variant_id": "A_sdoh_mos_ss_8__asrs_2", "rewritten": "How often do you have someone who loves you and makes you feel wanted?"}
{"variant_id": "A_sdoh_mos_ss_8__cidi5_16", "rewritten": "Did you ever have someone to love you and make you feel wanted?"}
{"variant_id": "A_sdoh_mos_ss_8__overallhealth_generalmentalhealth", "rewritten": "In general, how would you rate how often you have someone to love you and make you feel wanted?"}
{"variant_id": "B_sdoh_mos_ss_8__asrs_1", "rewritten": "Someone to help you wrap up the final details of a project"}
{"variant_id": "B_sdoh_mos_ss_8__bfi2xs_12", "rewritten": "Someone who assumes the best about people"}
{"variant_id": "B_sdoh_mos_ss_8__cidi5_25", "rewritten": "Someone to help you stop picking at your skin"}
{"variant_id": "B_sdoh_mos_ss_8__ace_1", "rewritten": "Someone to talk to about having grown up with someone depressed, mentally ill, or suicidal"}
{"variant_id": "B_sdoh_mos_ss_8__bfi2xs_13", "rewritten": "Someone who is reliable and can always be counted on"}
{"variant_id": "B_sdoh_mos_ss_8__bmmrs_1", "rewritten": "Someone to share the feeling of God's (or a higher power's) presence with"}
{"variant_id": "B_sdoh_mos_ss_8__mhqukb_5", "rewritten": "Someone to turn to when you feel sad, blue, or depressed for two weeks or more"}
{"variant_id": "B_sdoh_mos_ss_8__sdoh_eds_1", "rewritten": "Someone to turn to when you are treated with less courtesy than other people"}
{"variant_id": "B_sdoh_mos_ss_8__bfi2xs_1", "rewritten": "Someone who tends to be quiet"}
{"variant_id": "B_sdoh_mos_ss_8__hvs_1", "rewritten": "Someone to turn to when you worry your food will run out before you get money to buy more"}
{"variant_id": "A_sdoh_ucla_ls8_11__asrs_1", "rewritten": "How often do you feel left out?"}
{"variant_id": "A_sdoh_ucla_ls8_11__alcohol_alcoholparticipant", "rewritten": "In your entire life, have you felt left out?"}
{"variant_id": "A_sdoh_ucla_ls8_11__overallhealth_emotionalproblem7days", "rewritten": "In the past 7 days, how often have you felt left out?"}
{"variant_id": "A_sdoh_ucla_ls8_11__sdoh_cpss_1", "rewritten": "In the last month, how often have you felt left out?"}
{"variant_id": "A_sdoh_ucla_ls8_11__gad7_1", "rewritten": "Feeling left out"}
{"variant_id": "A_sdoh_ucla_ls8_11__bfi2xs_1", "rewritten": "I am someone who feels left out."}
{"variant_id": "A_sdoh_ucla_ls8_11__asrs_2", "rewritten": "How often do you feel left out of things?"}
{"variant_id": "A_sdoh_ucla_ls8_11__cidi5_16", "rewritten": "Did you ever in your life feel left out?"}
{"variant_id": "A_sdoh_ucla_ls8_11__overallhealth_generalmentalhealth", "rewritten": "In general, how would you rate how often you feel left out?"}
{"variant_id": "A_sdoh_ucla_ls8_11__sdoh_cpss_10", "rewritten": "In the last month, how often have you felt left out?"}
{"variant_id": "B_sdoh_ucla_ls8_11__asrs_1", "rewritten": "I feel unable to wrap up the final details of my projects once the challenging parts are done."}
{"variant_id": "B_sdoh_ucla_ls8_11__bfi2xs_12", "rewritten": "I feel inclined to assume the best about people."}
{"variant_id": "B_sdoh_ucla_ls8_11__cidi5_25", "rewritten": "I feel unable to stop picking at my skin."}
{"variant_id": "B_sdoh_ucla_ls8_11__ace_1", "rewritten": "I feel affected by having lived with someone who was depressed, mentally ill, or suicidal in childhood."}
{"variant_id": "B_sdoh_ucla_ls8_11__bfi2xs_13", "rewritten": "I feel reliable and able to be counted on."}
{"variant_id": "B_sdoh_ucla_ls8_11__mhqukb_5", "rewritten": "I feel sad, blue, or depressed for two weeks or more at a time."}
{"variant_id": "B_sdoh_ucla_ls8_11__sdoh_eds_1", "rewritten": "I feel treated with less courtesy than other people."}
{"variant_id": "B_sdoh_ucla_ls8_11__bfi2xs_1", "rewritten": "I feel inclined to be quiet."}
{"variant_id": "B_sdoh_ucla_ls8_11__hvs_1", "rewritten": "I feel worried that my food will run out before I get money to buy more."}
{"variant_id": "B_sdoh_ucla_ls8_11__gad7_1", "rewritten": "I feel nervous, anxious, or on edge."}
{"variant_id": "A_sdoh_ucla_ls8_14__asrs_1", "rewritten": "How often do you feel isolated from others?"}
{"variant_id": "A_sdoh_ucla_ls8_14__alcohol_alcoholparticipant", "rewritten": "In your entire life, have you felt isolated from others?"}
{"variant_id": "A_sdoh_ucla_ls8_14__overallhealth_emotionalproblem7days", "rewritten": "In the past 7 days, how often have you felt isolated from others?"}
{"variant_id": "A_sdoh_ucla_ls8_14__sdoh_cpss_1", "rewritten": "In the last month, how often have you felt isolated from others?"}
{"variant_id": "A_sdoh_ucla_ls8_14__gad7_1", "rewritten": "Feeling isolated from others"}
{"variant_id": "A_sdoh_ucla_ls8_14__bfi2xs_1", "rewritten": "I am someone who feels isolated from others."}
{"variant_id": "A_sdoh_ucla_ls8_14__asrs_2", "rewritten": "How often do you feel isolated from other people?"}
{"variant_id": "A_sdoh_ucla_ls8_14__cidi5_16", "rewritten": "Did you ever in your life feel isolated from others?"}
{"variant_id": "A_sdoh_ucla_ls8_14__overallhealth_generalmentalhealth", "rewritten": "In general, how would you rate how often you feel isolated from others?"}
{"variant_id": "A_sdoh_ucla_ls8_14__sdoh_cpss_10", "rewritten": "In the last month, how often have you felt isolated from others?"}
{"variant_id": "B_sdoh_ucla_ls8_14__asrs_1", "rewritten": "I feel unable to wrap up the final details of my projects once the challenging parts are done."}
{"variant_id": "B_sdoh_ucla_ls8_14__bfi2xs_12", "rewritten": "I feel inclined to assume the best about people."}
{"variant_id": "B_sdoh_ucla_ls8_14__cidi5_25", "rewritten": "I feel unable to stop picking at my skin."}
{"variant_id": "B_sdoh_ucla_ls8_14__ace_1", "rewritten": "I feel affected by having lived with someone who was depressed, mentally ill, or suicidal in childhood."}
{"variant_id": "B_sdoh_ucla_ls8_14__bfi2xs_13", "rewritten": "I feel reliable and able to be counted on."}
{"variant_id": "B_sdoh_ucla_ls8_14__mhqukb_5", "rewritten": "I feel sad, blue, or depressed for two weeks or more at a time."}
{"variant_id": "B_sdoh_ucla_ls8_14__sdoh_eds_1", "rewritten": "I feel treated with less courtesy than other people."}
{"variant_id": "B_sdoh_ucla_ls8_14__bfi2xs_1", "rewritten": "I feel inclined to be quiet."}
{"variant_id": "B_sdoh_ucla_ls8_14__hvs_1", "rewritten": "I feel worried that my food will run out before I get money to buy more."}
{"variant_id": "B_sdoh_ucla_ls8_14__gad7_1", "rewritten": "I feel nervous, anxious, or on edge."}
{"variant_id": "A_sdoh_ucla_ls8_15__asrs_1", "rewritten": "How often can you find companionship when you want it?"}
{"variant_id": "A_sdoh_ucla_ls8_15__alcohol_alcoholparticipant", "rewritten": "In your entire life, have you been able to find companionship when you wanted it?"}
{"variant_id": "A_sdoh_ucla_ls8_15__overallhealth_emotionalproblem7days", "rewritten": "In the past 7 days, how often have you been able to find companionship when you wanted it?"}
{"variant_id": "A_sdoh_ucla_ls8_15__sdoh_cpss_1", "rewritten": "In the last month, how often have you been able to find companionship when you wanted it?"}
{"variant_id": "A_sdoh_ucla_ls8_15__gad7_1", "rewritten": "Being able to find companionship when you want it"}
{"variant_id": "A_sdoh_ucla_ls8_15__bfi2xs_1", "rewritten": "I am someone who can find companionship when I want it."}
{"variant_id": "A_sdoh_ucla_ls8_15__asrs_2", "rewritten": "How often are you able to find companionship when you want it?"}
{"variant_id": "A_sdoh_ucla_ls8_15__cidi5_16", "rewritten": "Did you ever in your life feel able to find companionship when you wanted it?"}
{"variant_id": "A_sdoh_ucla_ls8_15__overallhealth_generalmentalhealth", "rewritten": "In general, how would you rate how often you can find companionship when you want it?"}
{"variant_id": "A_sdoh_ucla_ls8_15__sdoh_cpss_10", "rewritten": "In the last month, how often have you been able to find companionship when you wanted it?"}
{"variant_id": "B_sdoh_ucla_ls8_15__asrs_1", "rewritten": "I feel unable to wrap up the final details of my projects once the challenging parts are done."}
{"variant_id": "B_sdoh_ucla_ls8_15__bfi2xs_12", "rewritten": "I feel inclined to assume the best about people."}
{"variant_id": "B_sdoh_ucla_ls8_15__cidi5_25", "rewritten": "I feel unable to stop picking at my skin."}
{"variant_id": "B_sdoh_ucla_ls8_15__ace_1", "rewritten": "I feel affected by having lived with someone who was depressed, mentally ill, or suicidal in childhood."}
{"variant_id": "B_sdoh_ucla_ls8_15__bfi2xs_13", "rewritten": "I feel reliable and able to be counted on."}
{"variant_id": "B_sdoh_ucla_ls8_15__mhqukb_5", "rewritten": "I feel sad, blue, or depressed for two weeks or more at a time."}
{"variant_id": "B_sdoh_ucla_ls8_15__sdoh_eds_1", "rewritten": "I feel treated with less courtesy than other people."}
{"variant_id": "B_sdoh_ucla_ls8_15__bfi2xs_1", "rewritten": "I feel inclined to be quiet."}
{"variant_id": "B_sdoh_ucla_ls8_15__hvs_1", "rewritten": "I feel worried that my food will run out before I get money to buy more."}
{"variant_id": "B_sdoh_ucla_ls8_15__gad7_1", "rewritten": "I feel nervous, anxious, or on edge."}
{"variant_id": "A_sdoh_ucla_ls8_17__asrs_1", "rewritten": "How often are you unhappy being so withdrawn?"}
{"variant_id": "A_sdoh_ucla_ls8_17__alcohol_alcoholparticipant", "rewritten": "In your entire life, have you been unhappy being so withdrawn?"}
{"variant_id": "A_sdoh_ucla_ls8_17__overallhealth_emotionalproblem7days", "rewritten": "In the past 7 days, how often have you been unhappy being so withdrawn?"}
{"variant_id": "A_sdoh_ucla_ls8_17__sdoh_cpss_1", "rewritten": "In the last month, how often have you been unhappy being so withdrawn?"}
{"variant_id": "A_sdoh_ucla_ls8_17__gad7_1", "rewritten": "Being unhappy about being so withdrawn"}
{"variant_id": "A_sdoh_ucla_ls8_17__bfi2xs_1", "rewritten": "I am someone who is unhappy being so withdrawn."}
{"variant_id": "A_sdoh_ucla_ls8_17__asrs_2", "rewritten": "How often are you unhappy about being so withdrawn?"}
{"variant_id": "A_sdoh_ucla_ls8_17__cidi5_16", "rewritten": "Did you ever in your life feel unhappy being so withdrawn?"}
{"variant_id": "A_sdoh_ucla_ls8_17__overallhealth_generalmentalhealth", "rewritten": "In general, how would you rate how often you are unhappy being so withdrawn?"}
{"variant_id": "A_sdoh_ucla_ls8_17__sdoh_cpss_10", "rewritten": "In the last month, how often have you felt unhappy being so withdrawn?"}
{"variant_id": "B_sdoh_ucla_ls8_17__asrs_1", "rewritten": "I feel unable to wrap up the final details of my projects once the challenging parts are done."}
{"variant_id": "B_sdoh_ucla_ls8_17__bfi2xs_12", "rewritten": "I feel inclined to assume the best about people."}
{"variant_id": "B_sdoh_ucla_ls8_17__cidi5_25", "rewritten": "I feel unable to stop picking at my skin."}
{"variant_id": "B_sdoh_ucla_ls8_17__ace_1", "rewritten": "I feel affected by having lived with someone who was depressed, mentally ill, or suicidal in childhood."}
{"variant_id": "B_sdoh_ucla_ls8_17__bfi2xs_13", "rewritten": "I feel reliable and able to be counted on."}
{"variant_id": "B_sdoh_ucla_ls8_17__mhqukb_5", "rewritten": "I feel sad, blue, or depressed for two weeks or more at a time."}
{"variant_id": "B_sdoh_ucla_ls8_17__sdoh_eds_1", "rewritten": "I feel treated with less courtesy than other people."}
{"variant_id": "B_sdoh_ucla_ls8_17__bfi2xs_1", "rewritten": "I feel inclined to be quiet."}
{"variant_id": "B_sdoh_ucla_ls8_17__hvs_1", "rewritten": "I feel worried that my food will run out before I get money to buy more."}
{"variant_id": "B_sdoh_ucla_ls8_17__gad7_1", "rewritten": "I feel nervous, anxious, or on edge."}
{"variant_id": "A_sdoh_ucla_ls8_18__asrs_1", "rewritten": "How often are people around you but not with you?"}
{"variant_id": "A_sdoh_ucla_ls8_18__alcohol_alcoholparticipant", "rewritten": "In your entire life, have people been around you but not with you?"}
{"variant_id": "A_sdoh_ucla_ls8_18__overallhealth_emotionalproblem7days", "rewritten": "In the past 7 days, how often have people been around you but not with you?"}
{"variant_id": "A_sdoh_ucla_ls8_18__sdoh_cpss_1", "rewritten": "In the last month, how often have people been around you but not with you?"}
{"variant_id": "A_sdoh_ucla_ls8_18__gad7_1", "rewritten": "People being around you but not with you"}
{"variant_id": "A_sdoh_ucla_ls8_18__bfi2xs_1", "rewritten": "I am someone who has people around me but not with me."}
{"variant_id": "A_sdoh_ucla_ls8_18__asrs_2", "rewritten": "How often are people around you but not really with you?"}
{"variant_id": "A_sdoh_ucla_ls8_18__cidi5_16", "rewritten": "Did you ever feel that people were around you but not with you?"}
{"variant_id": "A_sdoh_ucla_ls8_18__overallhealth_generalmentalhealth", "rewritten": "In general, how would you rate how often people are around you but not with you?"}
{"variant_id": "A_sdoh_ucla_ls8_18__sdoh_cpss_10", "rewritten": "In the last month, how often have people been around you but not with you?"}
{"variant_id": "B_sdoh_ucla_ls8_18__asrs_1", "rewritten": "I feel unable to wrap up the final details of my projects once the challenging parts are done."}
{"variant_id": "B_sdoh_ucla_ls8_18__bfi2xs_12", "rewritten": "I feel inclined to assume the best about people."}
{"variant_id": "B_sdoh_ucla_ls8_18__cidi5_25", "rewritten": "I feel unable to stop picking at my skin."}
{"variant_id": "B_sdoh_ucla_ls8_18__ace_1", "rewritten": "I feel affected by having lived with someone who was depressed, mentally ill, or suicidal in childhood."}
{"variant_id": "B_sdoh_ucla_ls8_18__bfi2xs_13", "rewritten": "I feel reliable and able to be counted on."}
{"variant_id": "B_sdoh_ucla_ls8_18__mhqukb_5", "rewritten": "I feel sad, blue, or depressed for two weeks or more at a time."}
{"variant_id": "B_sdoh_ucla_ls8_18__sdoh_eds_1", "rewritten": "I feel treated with less courtesy than other people."}
{"variant_id": "B_sdoh_ucla_ls8_18__bfi2xs_1", "rewritten": "I feel inclined to be quiet."}
{"variant_id": "B_sdoh_ucla_ls8_18__hvs_1", "rewritten": "I feel worried that my food will run out before I get money to buy more."}
{"variant_id": "B_sdoh_ucla_ls8_18__gad7_1", "rewritten": "I feel nervous, anxious, or on edge."}
{"variant_id": "A_sdoh_ucla_ls8_2__asrs_1", "rewritten": "How often do you lack companionship?"}
{"variant_id": "A_sdoh_ucla_ls8_2__alcohol_alcoholparticipant", "rewritten": "In your entire life, have you lacked companionship?"}
{"variant_id": "A_sdoh_ucla_ls8_2__overallhealth_emotionalproblem7days", "rewritten": "In the past 7 days, how often have you lacked companionship?"}
{"variant_id": "A_sdoh_ucla_ls8_2__sdoh_cpss_1", "rewritten": "In the last month, how often have you lacked companionship?"}
{"variant_id": "A_sdoh_ucla_ls8_2__gad7_1", "rewritten": "Lacking companionship"}
{"variant_id": "A_sdoh_ucla_ls8_2__bfi2xs_1", "rewritten": "I am someone who lacks companionship."}
{"variant_id": "A_sdoh_ucla_ls8_2__asrs_2", "rewritten": "How often do you find yourself lacking companionship?"}
{"variant_id": "A_sdoh_ucla_ls8_2__cidi5_16", "rewritten": "Did you ever in your life lack companionship?"}
{"variant_id": "A_sdoh_ucla_ls8_2__overallhealth_generalmentalhealth", "rewritten": "In general, how would you rate how often you lack companionship?"}
{"variant_id": "A_sdoh_ucla_ls8_2__sdoh_cpss_10", "rewritten": "In the last month, how often have you lacked companionship?"}
{"variant_id": "B_sdoh_ucla_ls8_2__asrs_1", "rewritten": "I feel unable to wrap up the final details of my projects once the challenging parts are done."}
{"variant_id": "B_sdoh_ucla_ls8_2__bfi2xs_12", "rewritten": "I feel inclined to assume the best about people."}
{"variant_id": "B_sdoh_ucla_ls8_2__cidi5_25", "rewritten": "I feel unable to stop picking at my skin."}
{"variant_id": "B_sdoh_ucla_ls8_2__ace_1", "rewritten": "I feel affected by having lived with someone who was depressed, mentally ill, or suicidal in childhood."}
{"variant_id": "B_sdoh_ucla_ls8_2__bfi2xs_13", "rewritten": "I feel reliable and able to be counted on."}
{"variant_id": "B_sdoh_ucla_ls8_2__mhqukb_5", "rewritten": "I feel sad, blue, or depressed for two weeks or more at a time."}
{"variant_id": "B_sdoh_ucla_ls8_2__sdoh_eds_1", "rewritten": "I feel treated with less courtesy than other people."}
{"variant_id": "B_sdoh_ucla_ls8_2__bfi2xs_1", "rewritten": "I feel inclined to be quiet."}
{"variant_id": "B_sdoh_ucla_ls8_2__hvs_1", "rewritten": "I feel worried that my food will run out before I get money to buy more."}
{"variant_id": "B_sdoh_ucla_ls8_2__gad7_1", "rewritten": "I feel nervous, anxious, or on edge."}
{"variant_id": "A_sdoh_ucla_ls8_3__asrs_1", "rewritten": "How often is there no one you can turn to?"}
{"variant_id": "A_sdoh_ucla_ls8_3__alcohol_alcoholparticipant", "rewritten": "In your entire life, has there been no one you could turn to?"}
{"variant_id": "A_sdoh_ucla_ls8_3__overallhealth_emotionalproblem7days", "rewritten": "In the past 7 days, how often has there been no one you could turn to?"}
{"variant_id": "A_sdoh_ucla_ls8_3__sdoh_cpss_1", "rewritten": "In the last month, how often has there been no one you could turn to?"}
{"variant_id": "A_sdoh_ucla_ls8_3__gad7_1", "rewritten": "Having no one you can turn to"}
{"variant_id": "A_sdoh_ucla_ls8_3__bfi2xs_1", "rewritten": "I am someone who has no one to turn to."}
{"variant_id": "A_sdoh_ucla_ls8_3__asrs_2", "rewritten": "How often is there no one you can turn to for help?"}
{"variant_id": "A_sdoh_ucla_ls8_3__cidi5_16", "rewritten": "Did you ever feel there was no one you could turn to?"}
{"variant_id": "A_sdoh_ucla_ls8_3__overallhealth_generalmentalhealth", "rewritten": "In general, how would you rate how often there is no one you can turn to?"}
{"variant_id": "A_sdoh_ucla_ls8_3__sdoh_cpss_10", "rewritten": "In the last month, how often has there been no one you could turn to?"}
{"variant_id": "B_sdoh_ucla_ls8_3__asrs_1", "rewritten": "I feel unable to wrap up the final details of my projects once the challenging parts are done."}
{"variant_id": "B_sdoh_ucla_ls8_3__bfi2xs_12", "rewritten": "I feel inclined to assume the best about people."}
{"variant_id": "B_sdoh_ucla_ls8_3__cidi5_25", "rewritten": "I feel unable to stop picking at my skin."}
{"variant_id": "B_sdoh_ucla_ls8_3__ace_1", "rewritten": "I feel affected by having lived with someone who was depressed, mentally ill, or suicidal in childhood."}
{"variant_id": "B_sdoh_ucla_ls8_3__bfi2xs_13", "rewritten": "I feel reliable and able to be counted on."}
{"variant_id": "B_sdoh_ucla_ls8_3__mhqukb_5", "rewritten": "I feel sad, blue, or depressed for two weeks or more at a time."}
{"variant_id": "B_sdoh_ucla_ls8_3__sdoh_eds_1", "rewritten": "I feel treated with less courtesy than other people."}
{"variant_id": "B_sdoh_ucla_ls8_3__bfi2xs_1", "rewritten": "I feel inclined to be quiet."}
{"variant_id": "B_sdoh_ucla_ls8_3__hvs_1", "rewritten": "I feel worried that my food will run out before I get money to buy more."}
{"variant_id": "B_sdoh_ucla_ls8_3__gad7_1", "rewritten": "I feel nervous, anxious, or on edge."}
{"variant_id": "A_sdoh_ucla_ls8_9__asrs_1", "rewritten": "How often are you an outgoing person?"}
{"variant_id": "A_sdoh_ucla_ls8_9__alcohol_alcoholparticipant", "rewritten": "In your entire life, have you been an outgoing person?"}
{"variant_id": "A_sdoh_ucla_ls8_9__overallhealth_emotionalproblem7days", "rewritten": "In the past 7 days, how often have you been outgoing?"}
{"variant_id": "A_sdoh_ucla_ls8_9__sdoh_cpss_1", "rewritten": "In the last month, how often have you been outgoing?"}
{"variant_id": "A_sdoh_ucla_ls8_9__gad7_1", "rewritten": "Being an outgoing person"}
{"variant_id": "A_sdoh_ucla_ls8_9__bfi2xs_1", "rewritten": "I am someone who is outgoing."}
{"variant_id": "A_sdoh_ucla_ls8_9__asrs_2", "rewritten": "How often are you outgoing with others?"}
{"variant_id": "A_sdoh_ucla_ls8_9__cidi5_16", "rewritten": "Did you ever consider yourself an outgoing person?"}
{"variant_id": "A_sdoh_ucla_ls8_9__overallhealth_generalmentalhealth", "rewritten": "In general, how would you rate how outgoing a person you are?"}
{"variant_id": "A_sdoh_ucla_ls8_9__sdoh_cpss_10", "rewritten": "In the last month, how often have you felt outgoing?"}
{"variant_id": "B_sdoh_ucla_ls8_9__asrs_1", "rewritten": "I feel unable to wrap up the final details of my projects once the challenging parts are done."}
{"variant_id": "B_sdoh_ucla_ls8_9__bfi2xs_12", "rewritten": "I feel inclined to assume the best about people."}
{"variant_id": "B_sdoh_ucla_ls8_9__cidi5_25", "rewritten": "I feel unable to stop picking at my skin."}
{"variant_id": "B_sdoh_ucla_ls8_9__ace_1", "rewritten": "I feel affected by having lived with someone who was depressed, mentally ill, or suicidal in childhood."}
{"variant_id": "B_sdoh_ucla_ls8_9__bfi2xs_13", "rewritten": "I feel reliable and able to be counted on."}
{"variant_id": "B_sdoh_ucla_ls8_9__mhqukb_5", "rewritten": "I feel sad, blue, or depressed for two weeks or more at a time."}
{"variant_id": "B_sdoh_ucla_ls8_9__sdoh_eds_1", "rewritten": "I feel treated with less courtesy than other people."}
{"variant_id": "B_sdoh_ucla_ls8_9__bfi2xs_1", "rewritten": "I feel inclined to be quiet."}
{"variant_id": "B_sdoh_ucla_ls8_9__hvs_1", "rewritten": "I feel worried that my food will run out before I get money to buy more."}
{"variant_id": "B_sdoh_ucla_ls8_9__gad7_1", "rewritten": "I feel nervous, anxious, or on edge."}
{"variant_id": "A_asrs_1__alcohol_alcoholparticipant", "rewritten": "In your entire life, have you had trouble wrapping up the final details of a project, once the challenging parts were done?"}
{"variant_id": "A_asrs_1__overallhealth_emotionalproblem7days", "rewritten": "In the past 7 days, how often have you had trouble wrapping up the final details of a project, once the challenging parts were done?"}
{"variant_id": "A_asrs_1__bmmrs_1", "rewritten": "I have trouble wrapping up the final details of a project, once the challenging parts are done."}
{"variant_id": "A_asrs_1__sdoh_cpss_1", "rewritten": "In the last month, how often have you had trouble wrapping up the final details of a project, once the challenging parts were done?"}
{"variant_id": "A_asrs_1__gad7_1", "rewritten": "Having trouble wrapping up the final details of a project once the challenging parts are done"}
{"variant_id": "A_asrs_1__bfi2xs_1", "rewritten": "I am someone who has trouble wrapping up the final details of a project once the challenging parts are done."}
{"variant_id": "A_asrs_1__cidi5_16", "rewritten": "Did you ever in your life have trouble wrapping up the final details of a project once the challenging parts were done?"}
{"variant_id": "A_asrs_1__overallhealth_generalmentalhealth", "rewritten": "In general, how would you rate how often you have trouble wrapping up the final details of a project once the challenging parts are done?"}
{"variant_id": "A_asrs_1__bmmrs_2", "rewritten": "I find that I have trouble wrapping up the final details of a project once the challenging parts are done."}
{"variant_id": "A_asrs_1__sdoh_cpss_10", "rewritten": "In the last month, how often have you found it hard to wrap up the final details of a project once the challenging parts were done?"}
{"variant_id": "B_asrs_1__bfi2xs_12", "rewritten": "How often do you assume the best about people?"}
{"variant_id": "B_asrs_1__cidi5_25", "rewritten": "How often are you unable to stop picking at your skin?"}
{"variant_id": "B_asrs_1__ace_1", "rewritten": "How often do you think about having grown up with someone who was depressed, mentally ill, or suicidal?"}
{"variant_id": "B_asrs_1__bfi2xs_13", "rewritten": "How often are you reliable and able to be counted on?"}
{"variant_id": "B_asrs_1__bmmrs_1", "rewritten": "How often do you feel God's (or a higher power's) presence?"}
{"variant_id": "B_asrs_1__mhqukb_5", "rewritten": "How often do you feel sad, blue, or depressed for two weeks or more at a time?"}
{"variant_id": "B_asrs_1__sdoh_eds_1", "rewritten": "How often are you treated with less courtesy than other people?"}
{"variant_id": "B_asrs_1__bfi2xs_1", "rewritten": "How often are you quiet?"}
{"variant_id": "B_asrs_1__hvs_1", "rewritten": "How often do you worry your food will run out before you get money to buy more?"}
{"variant_id": "B_asrs_1__gad7_1", "rewritten": "How often do you feel nervous, anxious, or on edge?"}
{"variant_id": "A_asrs_2__alcohol_alcoholparticipant", "rewritten": "In your entire life, have you had difficulty getting things in order when you had to do a task that requires organization?"}
{"variant_id": "A_asrs_2__overallhealth_emotionalproblem7days", "rewritten": "In the past 7 days, how often have you had difficulty getting things in order when you had to do a task that requires organization?"}
{"variant_id": "A_asrs_2__bmmrs_1", "rewritten": "I have difficulty getting things in order when I have to do a task that requires organization."}
{"variant_id": "A_asrs_2__sdoh_cpss_1", "rewritten": "In the last month, how often have you had difficulty getting things in order when you had to do a task that requires organization?"}
{"variant_id": "A_asrs_2__gad7_1", "rewritten": "Having difficulty getting things in order when you have to do a task that requires organization"}
{"variant_id": "A_asrs_2__bfi2xs_1", "rewritten": "I am someone who has difficulty getting things in order when I have to do a task that requires organization."}
{"variant_id": "A_asrs_2__cidi5_16", "rewritten": "Did you ever in your life have difficulty getting things in order when you had to do a task that requires organization?"}
{"variant_id": "A_asrs_2__overallhealth_generalmentalhealth", "rewritten": "In general, how would you rate how often you have difficulty getting things in order when you have to do a task that requires organization?"}
{"variant_id": "A_asrs_2__bmmrs_2", "rewritten": "I find that I have difficulty getting things in order when I have to do a task that requires organization."}
{"variant_id": "A_asrs_2__sdoh_cpss_10", "rewritten": "In the last month, how often have you struggled to get things in order when you had to do a task that requires organization?"}
{"variant_id": "B_asrs_2__bfi2xs_12", "rewritten": "How often do you assume the best about people?"}
{"variant_id": "B_asrs_2__cidi5_25", "rewritten": "How often are you unable to stop picking at your skin?"}
{"variant_id": "B_asrs_2__ace_1", "rewritten": "How often do you think about having grown up with someone who was depressed, mentally ill, or suicidal?"}
{"variant_id": "B_asrs_2__bfi2xs_13", "rewritten": "How often are you reliable and able to be counted on?"}
{"variant_id": "B_asrs_2__bmmrs_1", "rewritten": "How often do you feel God's (or a higher power's) presence?"}
{"variant_id": "B_asrs_2__mhqukb_5", "rewritten": "How often do you feel sad, blue, or depressed for two weeks or more at a time?"}
{"variant_id": "B_asrs_2__sdoh_eds_1", "rewritten": "How often are you treated with less courtesy than other people?"}
{"variant_id": "B_asrs_2__bfi2xs_1", "rewritten": "How often are you quiet?"}
{"variant_id": "B_asrs_2__hvs_1", "rewritten": "How often do you worry your food will run out before you get money to buy more?"}
{"variant_id": "B_asrs_2__gad7_1", "rewritten": "How often do you feel nervous, anxious, or on edge?"}
{"variant_id": "A_asrs_3__alcohol_alcoholparticipant", "rewritten": "In your entire life, have you had problems remembering appointments or obligations?"}
{"variant_id": "A_asrs_3__overallhealth_emotionalproblem7days", "rewritten": "In the past 7 days, how often have you had problems remembering appointments or obligations?"}
{"variant_id": "A_asrs_3__bmmrs_1", "rewritten": "I have problems remembering appointments or obligations."}
{"variant_id": "A_asrs_3__sdoh_cpss_1", "rewritten": "In the last month, how often have you had problems remembering appointments or obligations?"}
{"variant_id": "A_asrs_3__gad7_1", "rewritten": "Having problems remembering appointments or obligations"}
{"variant_id": "A_asrs_3__bfi2xs_1", "rewritten": "I am someone who has problems remembering appointments or obligations."}
{"variant_id": "A_asrs_3__cidi5_16", "rewritten": "Did you ever in your life have problems remembering appointments or obligations?"}
{"variant_id": "A_asrs_3__overallhealth_generalmentalhealth", "rewritten": "In general, how would you rate how often you have problems remembering appointments or obligations?"}
{"variant_id": "A_asrs_3__bmmrs_2", "rewritten": "I find that I have problems remembering appointments or obligations."}
{"variant_id": "A_asrs_3__sdoh_cpss_10", "rewritten": "In the last month, how often have you struggled to remember appointments or obligations?"}
{"variant_id": "B_asrs_3__bfi2xs_12", "rewritten": "How often do you assume the best about people?"}
{"variant_id": "B_asrs_3__cidi5_25", "rewritten": "How often are you unable to stop picking at your skin?"}
{"variant_id": "B_asrs_3__ace_1", "rewritten": "How often do you think about having grown up with someone who was depressed, mentally ill, or suicidal?"}
{"variant_id": "B_asrs_3__bfi2xs_13", "rewritten": "How often are you reliable and able to be counted on?"}
{"variant_id": "B_asrs_3__bmmrs_1", "rewritten": "How often do you feel God's (or a higher power's) presence?"}
{"variant_id": "B_asrs_3__mhqukb_5", "rewritten": "How often do you feel sad, blue, or depressed for two weeks or more at a time?"}
{"variant_id": "B_asrs_3__sdoh_eds_1", "rewritten": "How often are you treated with less courtesy than other people?"}
{"variant_id": "B_asrs_3__bfi2xs_1", "rewritten": "How often are you quiet?"}
{"variant_id": "B_asrs_3__hvs_1", "rewritten": "How often do you worry your food will run out before you get money to buy more?"}
{"variant_id": "B_asrs_3__gad7_1", "rewritten": "How often do you feel nervous, anxious, or on edge?"}
{"variant_id": "A_asrs_4__alcohol_alcoholparticipant", "rewritten": "In your entire life, have you avoided or delayed getting started on a task that requires a lot of thought?"}
{"variant_id": "A_asrs_4__overallhealth_emotionalproblem7days", "rewritten": "In the past 7 days, how often have you avoided or delayed getting started on a task that requires a lot of thought?"}
{"variant_id": "A_asrs_4__bmmrs_1", "rewritten": "I avoid or delay getting started when I have a task that requires a lot of thought."}
{"variant_id": "A_asrs_4__sdoh_cpss_1", "rewritten": "In the last month, how often have you avoided or delayed getting started on a task that requires a lot of thought?"}
{"variant_id": "A_asrs_4__gad7_1", "rewritten": "Avoiding or delaying getting started on a task that requires a lot of thought"}
{"variant_id": "A_asrs_4__bfi2xs_1", "rewritten": "I am someone who avoids or delays getting started on tasks that require a lot of thought."}
{"variant_id": "A_asrs_4__cidi5_16", "rewritten": "Did you ever in your life avoid or delay getting started on a task that requires a lot of thought?"}
{"variant_id": "A_asrs_4__overallhealth_generalmentalhealth", "rewritten": "In general, how would you rate how often you avoid or delay getting started on a task that requires a lot of thought?"}
{"variant_id": "A_asrs_4__bmmrs_2", "rewritten": "I find that I avoid or delay getting started when I have a task that requires a lot of thought."}
{"variant_id": "A_asrs_4__sdoh_cpss_10", "rewritten": "In the last month, how often have you put off getting started on a task that requires a lot of thought?"}
{"variant_id": "B_asrs_4__bfi2xs_12", "rewritten": "How often do you assume the best about people?"}
{"variant_id": "B_asrs_4__cidi5_25", "rewritten": "How often are you unable to stop picking at your skin?"}
{"variant_id": "B_asrs_4__ace_1", "rewritten": "How often do you think about having grown up with someone who was depressed, mentally ill, or suicidal?"}
{"variant_id": "B_asrs_4__bfi2xs_13", "rewritten": "How often are you reliable and able to be counted on?"}
{"variant_id": "B_asrs_4__bmmrs_1", "rewritten": "How often do you feel God's (or a higher power's) presence?"}
{"variant_id": "B_asrs_4__mhqukb_5", "rewritten": "How often do you feel sad, blue, or depressed for two weeks or more at a time?"}
{"variant_id": "B_asrs_4__sdoh_eds_1", "rewritten": "How often are you treated with less courtesy than other people?"}
{"variant_id": "B_asrs_4__bfi2xs_1", "rewritten": "How often are you quiet?"}
{"variant_id": "B_asrs_4__hvs_1", "rewritten": "How often do you worry your food will run out before you get money to buy more?"}
{"variant_id": "B_asrs_4__gad7_1", "rewritten": "How often do you feel nervous, anxious, or on edge?"}
{"variant_id": "A_asrs_5__alcohol_alcoholparticipant", "rewritten": "In your entire life, have you fidgeted or squirmed with your hands or feet when you had to sit down for a long time?"}
{"variant_id": "A_asrs_5__overallhealth_emotionalproblem7days", "rewritten": "In the past 7 days, how often have you fidgeted or squirmed with your hands or feet when you had to sit down for a long time?"}
{"variant_id": "A_asrs_5__bmmrs_1", "rewritten": "I fidget or squirm with my hands or feet when I have to sit down for a long time."}
{"variant_id": "A_asrs_5__sdoh_cpss_1", "rewritten": "In the last month, how often have you fidgeted or squirmed with your hands or feet when you had to sit down for a long time?"}
{"variant_id": "A_asrs_5__gad7_1", "rewritten": "Fidgeting or squirming with your hands or feet when you have to sit down for a long time"}
{"variant_id": "A_asrs_5__bfi2xs_1", "rewritten": "I am someone who fidgets or squirms with my hands or feet when I have to sit down for a long time."}
{"variant_id": "A_asrs_5__cidi5_16", "rewritten": "Did you ever in your life fidget or squirm with your hands or feet when you had to sit down for a long time?"}
{"variant_id": "A_asrs_5__overallhealth_generalmentalhealth", "rewritten": "In general, how would you rate how often you fidget or squirm with your hands or feet when you have to sit down for a long time?"}
{"variant_id": "A_asrs_5__bmmrs_2", "rewritten": "I find that I fidget or squirm with my hands or feet when I have to sit down for a long time."}
{"variant_id": "A_asrs_5__sdoh_cpss_10", "rewritten": "In the last month, how often have you fidgeted or squirmed with your hands or feet when you had to sit still for a long time?"}
{"variant_id": "B_asrs_5__bfi2xs_12", "rewritten": "How often do you assume the best about people?"}
{"variant_id": "B_asrs_5__cidi5_25", "rewritten": "How often are you unable to stop picking at your skin?"}
{"variant_id": "B_asrs_5__ace_1", "rewritten": "How often do you think about having grown up with someone who was depressed, mentally ill, or suicidal?"}
{"variant_id": "B_asrs_5__bfi2xs_13", "rewritten": "How often are you reliable and able to be counted on?"}
{"variant_id": "B_asrs_5__bmmrs_1", "rewritten": "How often do you feel God's (or a higher power's) presence?"}
{"variant_id": "B_asrs_5__mhqukb_5", "rewritten": "How often do you feel sad, blue, or depressed for two weeks or more at a time?"}
{"variant_id": "B_asrs_5__sdoh_eds_1", "rewritten": "How often are you treated with less courtesy than other people?"}
{"variant_id": "B_asrs_5__bfi2xs_1", "rewritten": "How often are you quiet?"}
{"variant_id": "B_asrs_5__hvs_1", "rewritten": "How often do you worry your food will run out before you get money to buy more?"}
{"variant_id": "B_asrs_5__gad7_1", "rewritten": "How often do you feel nervous, anxious, or on edge?"}
{"variant_id": "A_asrs_6__alcohol_alcoholparticipant", "rewritten": "In your entire life, have you felt overly active and compelled to do things, like you were driven by a motor?"}
{"variant_id": "A_asrs_6__overallhealth_emotionalproblem7days", "rewritten": "In the past 7 days, how often have you felt overly active and compelled to do things, like you were driven by a motor?"}
{"variant_id": "A_asrs_6__bmmrs_1", "rewritten": "I feel overly active and compelled to do things, like I am driven by a motor."}
{"variant_id": "A_asrs_6__sdoh_cpss_1", "rewritten": "In the last month, how often have you felt overly active and compelled to do things, like you were driven by a motor?"}
{"variant_id": "A_asrs_6__gad7_1", "rewritten": "Feeling overly active and compelled to do things, like you were driven by a motor"}
{"variant_id": "A_asrs_6__bfi2xs_1", "rewritten": "I am someone who feels overly active and compelled to do things, like I am driven by a motor."}
{"variant_id": "A_asrs_6__cidi5_16", "rewritten": "Did you ever in your life feel overly active and compelled to do things, like you were driven by a motor?"}
{"variant_id": "A_asrs_6__overallhealth_generalmentalhealth", "rewritten": "In general, how would you rate how often you feel overly active and compelled to do things, like you were driven by a motor?"}
{"variant_id": "A_asrs_6__bmmrs_2", "rewritten": "I find that I feel overly active and compelled to do things, like I am driven by a motor."}
{"variant_id": "A_asrs_6__sdoh_cpss_10", "rewritten": "In the last month, how often have you felt overly active and compelled to do things, like you were driven by a motor?"}
{"variant_id": "B_asrs_6__bfi2xs_12", "rewritten": "How often do you assume the best about people?"}
{"variant_id": "B_asrs_6__cidi5_25", "rewritten": "How often are you unable to stop picking at your skin?"}
{"variant_id": "B_asrs_6__ace_1", "rewritten": "How often do you think about having grown up with someone who was depressed, mentally ill, or suicidal?"}
{"variant_id": "B_asrs_6__bfi2xs_13", "rewritten": "How often are you reliable and able to be counted on?"}
{"variant_id": "B_asrs_6__bmmrs_1", "rewritten": "How often do you feel God's (or a higher power's) presence?"}
{"variant_id": "B_asrs_6__mhqukb_5", "rewritten": "How often do you feel sad, blue, or depressed for two weeks or more at a time?"}
{"variant_id": "B_asrs_6__sdoh_eds_1", "rewritten": "How often are you treated with less courtesy than other people?"}
{"variant_id": "B_asrs_6__bfi2xs_1", "rewritten": "How often are you quiet?"}
{"variant_id": "B_asrs_6__hvs_1", "rewritten": "How often do you worry your food will run out before you get money to buy more?"}
{"variant_id": "B_asrs_6__gad7_1", "rewritten": "How often do you feel nervous, anxious, or on edge?"}
```
