## Supplementary material for "Scoring respondents on a semantic frame of reference identifies a group that is burdened across many questionnaires and reaches care less easily": batch_s086-100.jsonl

```
{"variant_id": "A_bfi2xs_1__asrs_1", "rewritten": "How often are you quiet?"}
{"variant_id": "A_bfi2xs_1__alcohol_alcoholparticipant", "rewritten": "In your entire life, have you tended to be quiet?"}
{"variant_id": "A_bfi2xs_1__overallhealth_emotionalproblem7days", "rewritten": "In the past 7 days, how often have you been quiet?"}
{"variant_id": "A_bfi2xs_1__bmmrs_1", "rewritten": "I feel that I tend to be quiet."}
{"variant_id": "A_bfi2xs_1__sdoh_cpss_1", "rewritten": "In the last month, how often have you been quiet?"}
{"variant_id": "A_bfi2xs_1__gad7_1", "rewritten": "Tending to be quiet"}
{"variant_id": "A_bfi2xs_1__asrs_2", "rewritten": "How often do you keep quiet?"}
{"variant_id": "A_bfi2xs_1__cidi5_16", "rewritten": "Did you ever in your life tend to be quiet?"}
{"variant_id": "A_bfi2xs_1__overallhealth_generalmentalhealth", "rewritten": "In general, how would you rate how quiet you tend to be?"}
{"variant_id": "A_bfi2xs_1__bmmrs_2", "rewritten": "I find that I tend to be quiet."}
{"variant_id": "B_bfi2xs_1__asrs_1", "rewritten": "I am someone who has trouble wrapping up the final details of a project once the challenging parts are done."}
{"variant_id": "B_bfi2xs_1__cidi5_25", "rewritten": "I am someone who cannot stop picking at my skin."}
{"variant_id": "B_bfi2xs_1__ace_1", "rewritten": "I am someone who grew up living with someone who was depressed, mentally ill, or suicidal."}
{"variant_id": "B_bfi2xs_1__bmmrs_1", "rewritten": "I am someone who feels God's (or a higher power's) presence."}
{"variant_id": "B_bfi2xs_1__mhqukb_5", "rewritten": "I am someone who feels sad, blue, or depressed for two weeks or more at a time."}
{"variant_id": "B_bfi2xs_1__sdoh_eds_1", "rewritten": "I am someone who is treated with less courtesy than other people."}
{"variant_id": "B_bfi2xs_1__hvs_1", "rewritten": "I am someone who worries my food will run out before I get money to buy more."}
{"variant_id": "B_bfi2xs_1__gad7_1", "rewritten": "I am someone who feels nervous, anxious, or on edge."}
{"variant_id": "B_bfi2xs_1__sdoh_dms_1", "rewritten": "I am someone who is treated with less courtesy than other people in healthcare settings."}
{"variant_id": "B_bfi2xs_1__livingsituation_stablehouseconcern", "rewritten": "I am someone who worries about not having a place to live."}
{"variant_id": "A_bfi2xs_10__asrs_1", "rewritten": "How often do you have little interest in abstract ideas?"}
{"variant_id": "A_bfi2xs_10__alcohol_alcoholparticipant", "rewritten": "In your entire life, have you had little interest in abstract ideas?"}
{"variant_id": "A_bfi2xs_10__overallhealth_emotionalproblem7days", "rewritten": "In the past 7 days, how often have you had little interest in abstract ideas?"}
{"variant_id": "A_bfi2xs_10__bmmrs_1", "rewritten": "I feel little interest in abstract ideas."}
{"variant_id": "A_bfi2xs_10__sdoh_cpss_1", "rewritten": "In the last month, how often have you had little interest in abstract ideas?"}
{"variant_id": "A_bfi2xs_10__gad7_1", "rewritten": "Having little interest in abstract ideas"}
{"variant_id": "A_bfi2xs_10__asrs_2", "rewritten": "How often do you find you have little interest in abstract ideas?"}
{"variant_id": "A_bfi2xs_10__cidi5_16", "rewritten": "Did you ever in your life have little interest in abstract ideas?"}
{"variant_id": "A_bfi2xs_10__overallhealth_generalmentalhealth", "rewritten": "In general, how would you rate how little interest you have in abstract ideas?"}
{"variant_id": "A_bfi2xs_10__bmmrs_2", "rewritten": "I find that I have little interest in abstract ideas."}
{"variant_id": "B_bfi2xs_10__asrs_1", "rewritten": "I am someone who has trouble wrapping up the final details of a project once the challenging parts are done."}
{"variant_id": "B_bfi2xs_10__cidi5_25", "rewritten": "I am someone who cannot stop picking at my skin."}
{"variant_id": "B_bfi2xs_10__ace_1", "rewritten": "I am someone who grew up living with someone who was depressed, mentally ill, or suicidal."}
{"variant_id": "B_bfi2xs_10__bmmrs_1", "rewritten": "I am someone who feels God's (or a higher power's) presence."}
{"variant_id": "B_bfi2xs_10__mhqukb_5", "rewritten": "I am someone who feels sad, blue, or depressed for two weeks or more at a time."}
{"variant_id": "B_bfi2xs_10__sdoh_eds_1", "rewritten": "I am someone who is treated with less courtesy than other people."}
{"variant_id": "B_bfi2xs_10__hvs_1", "rewritten": "I am someone who worries my food will run out before I get money to buy more."}
{"variant_id": "B_bfi2xs_10__gad7_1", "rewritten": "I am someone who feels nervous, anxious, or on edge."}
{"variant_id": "B_bfi2xs_10__sdoh_dms_1", "rewritten": "I am someone who is treated with less courtesy than other people in healthcare settings."}
{"variant_id": "B_bfi2xs_10__livingsituation_stablehouseconcern", "rewritten": "I am someone who worries about not having a place to live."}
{"variant_id": "A_bfi2xs_11__asrs_1", "rewritten": "How often are you full of energy?"}
{"variant_id": "A_bfi2xs_11__alcohol_alcoholparticipant", "rewritten": "In your entire life, have you been full of energy?"}
{"variant_id": "A_bfi2xs_11__overallhealth_emotionalproblem7days", "rewritten": "In the past 7 days, how often have you been full of energy?"}
{"variant_id": "A_bfi2xs_11__bmmrs_1", "rewritten": "I feel full of energy."}
{"variant_id": "A_bfi2xs_11__sdoh_cpss_1", "rewritten": "In the last month, how often have you been full of energy?"}
{"variant_id": "A_bfi2xs_11__gad7_1", "rewritten": "Being full of energy"}
{"variant_id": "A_bfi2xs_11__asrs_2", "rewritten": "How often are you bursting with energy?"}
{"variant_id": "A_bfi2xs_11__cidi5_16", "rewritten": "Did you ever in your life feel full of energy?"}
{"variant_id": "A_bfi2xs_11__overallhealth_generalmentalhealth", "rewritten": "In general, how would you rate how full of energy you are?"}
{"variant_id": "A_bfi2xs_11__bmmrs_2", "rewritten": "I find that I am full of energy."}
{"variant_id": "B_bfi2xs_11__asrs_1", "rewritten": "I am someone who has trouble wrapping up the final details of a project once the challenging parts are done."}
{"variant_id": "B_bfi2xs_11__cidi5_25", "rewritten": "I am someone who cannot stop picking at my skin."}
{"variant_id": "B_bfi2xs_11__ace_1", "rewritten": "I am someone who grew up living with someone who was depressed, mentally ill, or suicidal."}
{"variant_id": "B_bfi2xs_11__bmmrs_1", "rewritten": "I am someone who feels God's (or a higher power's) presence."}
{"variant_id": "B_bfi2xs_11__mhqukb_5", "rewritten": "I am someone who feels sad, blue, or depressed for two weeks or more at a time."}
{"variant_id": "B_bfi2xs_11__sdoh_eds_1", "rewritten": "I am someone who is treated with less courtesy than other people."}
{"variant_id": "B_bfi2xs_11__hvs_1", "rewritten": "I am someone who worries my food will run out before I get money to buy more."}
{"variant_id": "B_bfi2xs_11__gad7_1", "rewritten": "I am someone who feels nervous, anxious, or on edge."}
{"variant_id": "B_bfi2xs_11__sdoh_dms_1", "rewritten": "I am someone who is treated with less courtesy than other people in healthcare settings."}
{"variant_id": "B_bfi2xs_11__livingsituation_stablehouseconcern", "rewritten": "I am someone who worries about not having a place to live."}
{"variant_id": "A_bfi2xs_12__asrs_1", "rewritten": "How often do you assume the best about people?"}
{"variant_id": "A_bfi2xs_12__alcohol_alcoholparticipant", "rewritten": "In your entire life, have you assumed the best about people?"}
{"variant_id": "A_bfi2xs_12__overallhealth_emotionalproblem7days", "rewritten": "In the past 7 days, how often have you assumed the best about people?"}
{"variant_id": "A_bfi2xs_12__bmmrs_1", "rewritten": "I feel inclined to assume the best about people."}
{"variant_id": "A_bfi2xs_12__sdoh_cpss_1", "rewritten": "In the last month, how often have you assumed the best about people?"}
{"variant_id": "A_bfi2xs_12__gad7_1", "rewritten": "Assuming the best about people"}
{"variant_id": "A_bfi2xs_12__asrs_2", "rewritten": "How often do you assume the best about others?"}
{"variant_id": "A_bfi2xs_12__cidi5_16", "rewritten": "Did you ever in your life assume the best about people?"}
{"variant_id": "A_bfi2xs_12__overallhealth_generalmentalhealth", "rewritten": "In general, how would you rate how much you assume the best about people?"}
{"variant_id": "A_bfi2xs_12__bmmrs_2", "rewritten": "I find that I assume the best about people."}
{"variant_id": "B_bfi2xs_12__asrs_1", "rewritten": "I am someone who has trouble wrapping up the final details of a project once the challenging parts are done."}
{"variant_id": "B_bfi2xs_12__cidi5_25", "rewritten": "I am someone who cannot stop picking at my skin."}
{"variant_id": "B_bfi2xs_12__ace_1", "rewritten": "I am someone who grew up living with someone who was depressed, mentally ill, or suicidal."}
{"variant_id": "B_bfi2xs_12__bmmrs_1", "rewritten": "I am someone who feels God's (or a higher power's) presence."}
{"variant_id": "B_bfi2xs_12__mhqukb_5", "rewritten": "I am someone who feels sad, blue, or depressed for two weeks or more at a time."}
{"variant_id": "B_bfi2xs_12__sdoh_eds_1", "rewritten": "I am someone who is treated with less courtesy than other people."}
{"variant_id": "B_bfi2xs_12__hvs_1", "rewritten": "I am someone who worries my food will run out before I get money to buy more."}
{"variant_id": "B_bfi2xs_12__gad7_1", "rewritten": "I am someone who feels nervous, anxious, or on edge."}
{"variant_id": "B_bfi2xs_12__sdoh_dms_1", "rewritten": "I am someone who is treated with less courtesy than other people in healthcare settings."}
{"variant_id": "B_bfi2xs_12__livingsituation_stablehouseconcern", "rewritten": "I am someone who worries about not having a place to live."}
{"variant_id": "A_bfi2xs_13__asrs_1", "rewritten": "How often are you reliable and able to be counted on?"}
{"variant_id": "A_bfi2xs_13__alcohol_alcoholparticipant", "rewritten": "In your entire life, have you been reliable and able to be counted on?"}
{"variant_id": "A_bfi2xs_13__overallhealth_emotionalproblem7days", "rewritten": "In the past 7 days, how often have you been reliable and able to be counted on?"}
{"variant_id": "A_bfi2xs_13__bmmrs_1", "rewritten": "I feel that I am reliable and can always be counted on."}
{"variant_id": "A_bfi2xs_13__sdoh_cpss_1", "rewritten": "In the last month, how often have you been reliable and able to be counted on?"}
{"variant_id": "A_bfi2xs_13__gad7_1", "rewritten": "Being reliable and able to be counted on"}
{"variant_id": "A_bfi2xs_13__asrs_2", "rewritten": "How often are you dependable and able to be counted on?"}
{"variant_id": "A_bfi2xs_13__cidi5_16", "rewritten": "Did you ever consider yourself reliable and able to be counted on?"}
{"variant_id": "A_bfi2xs_13__overallhealth_generalmentalhealth", "rewritten": "In general, how would you rate how reliable and able to be counted on you are?"}
{"variant_id": "A_bfi2xs_13__bmmrs_2", "rewritten": "I find that I am reliable and can always be counted on."}
{"variant_id": "B_bfi2xs_13__asrs_1", "rewritten": "I am someone who has trouble wrapping up the final details of a project once the challenging parts are done."}
{"variant_id": "B_bfi2xs_13__cidi5_25", "rewritten": "I am someone who cannot stop picking at my skin."}
{"variant_id": "B_bfi2xs_13__ace_1", "rewritten": "I am someone who grew up living with someone who was depressed, mentally ill, or suicidal."}
{"variant_id": "B_bfi2xs_13__bmmrs_1", "rewritten": "I am someone who feels God's (or a higher power's) presence."}
{"variant_id": "B_bfi2xs_13__mhqukb_5", "rewritten": "I am someone who feels sad, blue, or depressed for two weeks or more at a time."}
{"variant_id": "B_bfi2xs_13__sdoh_eds_1", "rewritten": "I am someone who is treated with less courtesy than other people."}
{"variant_id": "B_bfi2xs_13__hvs_1", "rewritten": "I am someone who worries my food will run out before I get money to buy more."}
{"variant_id": "B_bfi2xs_13__gad7_1", "rewritten": "I am someone who feels nervous, anxious, or on edge."}
{"variant_id": "B_bfi2xs_13__sdoh_dms_1", "rewritten": "I am someone who is treated with less courtesy than other people in healthcare settings."}
{"variant_id": "B_bfi2xs_13__livingsituation_stablehouseconcern", "rewritten": "I am someone who worries about not having a place to live."}
{"variant_id": "A_bfi2xs_14__asrs_1", "rewritten": "How often are you emotionally stable and not easily upset?"}
{"variant_id": "A_bfi2xs_14__alcohol_alcoholparticipant", "rewritten": "In your entire life, have you been emotionally stable and not easily upset?"}
{"variant_id": "A_bfi2xs_14__overallhealth_emotionalproblem7days", "rewritten": "In the past 7 days, how often have you been emotionally stable and not easily upset?"}
{"variant_id": "A_bfi2xs_14__bmmrs_1", "rewritten": "I feel emotionally stable and not easily upset."}
{"variant_id": "A_bfi2xs_14__sdoh_cpss_1", "rewritten": "In the last month, how often have you been emotionally stable and not easily upset?"}
{"variant_id": "A_bfi2xs_14__gad7_1", "rewritten": "Being emotionally stable, not easily upset"}
{"variant_id": "A_bfi2xs_14__asrs_2", "rewritten": "How often are you calm and not easily upset?"}
{"variant_id": "A_bfi2xs_14__cidi5_16", "rewritten": "Did you ever consider yourself emotionally stable and not easily upset?"}
{"variant_id": "A_bfi2xs_14__overallhealth_generalmentalhealth", "rewritten": "In general, how would you rate how emotionally stable and not easily upset you are?"}
{"variant_id": "A_bfi2xs_14__bmmrs_2", "rewritten": "I find that I am emotionally stable and not easily upset."}
{"variant_id": "B_bfi2xs_14__asrs_1", "rewritten": "I am someone who has trouble wrapping up the final details of a project once the challenging parts are done."}
{"variant_id": "B_bfi2xs_14__cidi5_25", "rewritten": "I am someone who cannot stop picking at my skin."}
{"variant_id": "B_bfi2xs_14__ace_1", "rewritten": "I am someone who grew up living with someone who was depressed, mentally ill, or suicidal."}
{"variant_id": "B_bfi2xs_14__bmmrs_1", "rewritten": "I am someone who feels God's (or a higher power's) presence."}
{"variant_id": "B_bfi2xs_14__mhqukb_5", "rewritten": "I am someone who feels sad, blue, or depressed for two weeks or more at a time."}
{"variant_id": "B_bfi2xs_14__sdoh_eds_1", "rewritten": "I am someone who is treated with less courtesy than other people."}
{"variant_id": "B_bfi2xs_14__hvs_1", "rewritten": "I am someone who worries my food will run out before I get money to buy more."}
{"variant_id": "B_bfi2xs_14__gad7_1", "rewritten": "I am someone who feels nervous, anxious, or on edge."}
{"variant_id": "B_bfi2xs_14__sdoh_dms_1", "rewritten": "I am someone who is treated with less courtesy than other people in healthcare settings."}
{"variant_id": "B_bfi2xs_14__livingsituation_stablehouseconcern", "rewritten": "I am someone who worries about not having a place to live."}
{"variant_id": "A_bfi2xs_15__asrs_1", "rewritten": "How often are you original and come up with new ideas?"}
{"variant_id": "A_bfi2xs_15__alcohol_alcoholparticipant", "rewritten": "In your entire life, have you been original and come up with new ideas?"}
{"variant_id": "A_bfi2xs_15__overallhealth_emotionalproblem7days", "rewritten": "In the past 7 days, how often have you been original and come up with new ideas?"}
{"variant_id": "A_bfi2xs_15__bmmrs_1", "rewritten": "I feel original and full of new ideas."}
{"variant_id": "A_bfi2xs_15__sdoh_cpss_1", "rewritten": "In the last month, how often have you been original and come up with new ideas?"}
{"variant_id": "A_bfi2xs_15__gad7_1", "rewritten": "Being original and coming up with new ideas"}
{"variant_id": "A_bfi2xs_15__asrs_2", "rewritten": "How often do you come up with original, new ideas?"}
{"variant_id": "A_bfi2xs_15__cidi5_16", "rewritten": "Did you ever consider yourself original and full of new ideas?"}
{"variant_id": "A_bfi2xs_15__overallhealth_generalmentalhealth", "rewritten": "In general, how would you rate how original and full of new ideas you are?"}
{"variant_id": "A_bfi2xs_15__bmmrs_2", "rewritten": "I find that I am original and come up with new ideas."}
{"variant_id": "B_bfi2xs_15__asrs_1", "rewritten": "I am someone who has trouble wrapping up the final details of a project once the challenging parts are done."}
{"variant_id": "B_bfi2xs_15__cidi5_25", "rewritten": "I am someone who cannot stop picking at my skin."}
{"variant_id": "B_bfi2xs_15__ace_1", "rewritten": "I am someone who grew up living with someone who was depressed, mentally ill, or suicidal."}
{"variant_id": "B_bfi2xs_15__bmmrs_1", "rewritten": "I am someone who feels God's (or a higher power's) presence."}
{"variant_id": "B_bfi2xs_15__mhqukb_5", "rewritten": "I am someone who feels sad, blue, or depressed for two weeks or more at a time."}
{"variant_id": "B_bfi2xs_15__sdoh_eds_1", "rewritten": "I am someone who is treated with less courtesy than other people."}
{"variant_id": "B_bfi2xs_15__hvs_1", "rewritten": "I am someone who worries my food will run out before I get money to buy more."}
{"variant_id": "B_bfi2xs_15__gad7_1", "rewritten": "I am someone who feels nervous, anxious, or on edge."}
{"variant_id": "B_bfi2xs_15__sdoh_dms_1", "rewritten": "I am someone who is treated with less courtesy than other people in healthcare settings."}
{"variant_id": "B_bfi2xs_15__livingsituation_stablehouseconcern", "rewritten": "I am someone who worries about not having a place to live."}
{"variant_id": "A_bfi2xs_2__asrs_1", "rewritten": "How often are you compassionate and soft-hearted?"}
{"variant_id": "A_bfi2xs_2__alcohol_alcoholparticipant", "rewritten": "In your entire life, have you been compassionate and soft-hearted?"}
{"variant_id": "A_bfi2xs_2__overallhealth_emotionalproblem7days", "rewritten": "In the past 7 days, how often have you been compassionate and soft-hearted?"}
{"variant_id": "A_bfi2xs_2__bmmrs_1", "rewritten": "I feel compassionate and soft-hearted."}
{"variant_id": "A_bfi2xs_2__sdoh_cpss_1", "rewritten": "In the last month, how often have you been compassionate and soft-hearted?"}
{"variant_id": "A_bfi2xs_2__gad7_1", "rewritten": "Being compassionate, having a soft heart"}
{"variant_id": "A_bfi2xs_2__asrs_2", "rewritten": "How often are you compassionate and tender-hearted?"}
{"variant_id": "A_bfi2xs_2__cidi5_16", "rewritten": "Did you ever consider yourself compassionate and soft-hearted?"}
{"variant_id": "A_bfi2xs_2__overallhealth_generalmentalhealth", "rewritten": "In general, how would you rate how compassionate and soft-hearted you are?"}
{"variant_id": "A_bfi2xs_2__bmmrs_2", "rewritten": "I find that I am compassionate and soft-hearted."}
{"variant_id": "B_bfi2xs_2__asrs_1", "rewritten": "I am someone who has trouble wrapping up the final details of a project once the challenging parts are done."}
{"variant_id": "B_bfi2xs_2__cidi5_25", "rewritten": "I am someone who cannot stop picking at my skin."}
{"variant_id": "B_bfi2xs_2__ace_1", "rewritten": "I am someone who grew up living with someone who was depressed, mentally ill, or suicidal."}
{"variant_id": "B_bfi2xs_2__bmmrs_1", "rewritten": "I am someone who feels God's (or a higher power's) presence."}
{"variant_id": "B_bfi2xs_2__mhqukb_5", "rewritten": "I am someone who feels sad, blue, or depressed for two weeks or more at a time."}
{"variant_id": "B_bfi2xs_2__sdoh_eds_1", "rewritten": "I am someone who is treated with less courtesy than other people."}
{"variant_id": "B_bfi2xs_2__hvs_1", "rewritten": "I am someone who worries my food will run out before I get money to buy more."}
{"variant_id": "B_bfi2xs_2__gad7_1", "rewritten": "I am someone who feels nervous, anxious, or on edge."}
{"variant_id": "B_bfi2xs_2__sdoh_dms_1", "rewritten": "I am someone who is treated with less courtesy than other people in healthcare settings."}
{"variant_id": "B_bfi2xs_2__livingsituation_stablehouseconcern", "rewritten": "I am someone who worries about not having a place to live."}
{"variant_id": "A_bfi2xs_3__asrs_1", "rewritten": "How often are you disorganized?"}
{"variant_id": "A_bfi2xs_3__alcohol_alcoholparticipant", "rewritten": "In your entire life, have you tended to be disorganized?"}
{"variant_id": "A_bfi2xs_3__overallhealth_emotionalproblem7days", "rewritten": "In the past 7 days, how often have you been disorganized?"}
{"variant_id": "A_bfi2xs_3__bmmrs_1", "rewritten": "I feel that I tend to be disorganized."}
{"variant_id": "A_bfi2xs_3__sdoh_cpss_1", "rewritten": "In the last month, how often have you been disorganized?"}
{"variant_id": "A_bfi2xs_3__gad7_1", "rewritten": "Tending to be disorganized"}
{"variant_id": "A_bfi2xs_3__asrs_2", "rewritten": "How often do you find yourself disorganized?"}
{"variant_id": "A_bfi2xs_3__cidi5_16", "rewritten": "Did you ever consider yourself disorganized?"}
{"variant_id": "A_bfi2xs_3__overallhealth_generalmentalhealth", "rewritten": "In general, how would you rate how disorganized you tend to be?"}
{"variant_id": "A_bfi2xs_3__bmmrs_2", "rewritten": "I find that I tend to be disorganized."}
{"variant_id": "B_bfi2xs_3__asrs_1", "rewritten": "I am someone who has trouble wrapping up the final details of a project once the challenging parts are done."}
{"variant_id": "B_bfi2xs_3__cidi5_25", "rewritten": "I am someone who cannot stop picking at my skin."}
{"variant_id": "B_bfi2xs_3__ace_1", "rewritten": "I am someone who grew up living with someone who was depressed, mentally ill, or suicidal."}
{"variant_id": "B_bfi2xs_3__bmmrs_1", "rewritten": "I am someone who feels God's (or a higher power's) presence."}
{"variant_id": "B_bfi2xs_3__mhqukb_5", "rewritten": "I am someone who feels sad, blue, or depressed for two weeks or more at a time."}
{"variant_id": "B_bfi2xs_3__sdoh_eds_1", "rewritten": "I am someone who is treated with less courtesy than other people."}
{"variant_id": "B_bfi2xs_3__hvs_1", "rewritten": "I am someone who worries my food will run out before I get money to buy more."}
{"variant_id": "B_bfi2xs_3__gad7_1", "rewritten": "I am someone who feels nervous, anxious, or on edge."}
{"variant_id": "B_bfi2xs_3__sdoh_dms_1", "rewritten": "I am someone who is treated with less courtesy than other people in healthcare settings."}
{"variant_id": "B_bfi2xs_3__livingsituation_stablehouseconcern", "rewritten": "I am someone who worries about not having a place to live."}
{"variant_id": "A_bfi2xs_4__asrs_1", "rewritten": "How often do you worry a lot?"}
{"variant_id": "A_bfi2xs_4__alcohol_alcoholparticipant", "rewritten": "In your entire life, have you worried a lot?"}
{"variant_id": "A_bfi2xs_4__overallhealth_emotionalproblem7days", "rewritten": "In the past 7 days, how often have you worried a lot?"}
{"variant_id": "A_bfi2xs_4__bmmrs_1", "rewritten": "I feel that I worry a lot."}
{"variant_id": "A_bfi2xs_4__sdoh_cpss_1", "rewritten": "In the last month, how often have you worried a lot?"}
{"variant_id": "A_bfi2xs_4__gad7_1", "rewritten": "Worrying a lot"}
{"variant_id": "A_bfi2xs_4__asrs_2", "rewritten": "How often do you find yourself worrying a lot?"}
{"variant_id": "A_bfi2xs_4__cidi5_16", "rewritten": "Did you ever go through a time when you worried a lot?"}
{"variant_id": "A_bfi2xs_4__overallhealth_generalmentalhealth", "rewritten": "In general, how would you rate how much you worry?"}
{"variant_id": "A_bfi2xs_4__bmmrs_2", "rewritten": "I find that I worry a lot."}
{"variant_id": "B_bfi2xs_4__asrs_1", "rewritten": "I am someone who has trouble wrapping up the final details of a project once the challenging parts are done."}
{"variant_id": "B_bfi2xs_4__cidi5_25", "rewritten": "I am someone who cannot stop picking at my skin."}
{"variant_id": "B_bfi2xs_4__ace_1", "rewritten": "I am someone who grew up living with someone who was depressed, mentally ill, or suicidal."}
{"variant_id": "B_bfi2xs_4__bmmrs_1", "rewritten": "I am someone who feels God's (or a higher power's) presence."}
{"variant_id": "B_bfi2xs_4__mhqukb_5", "rewritten": "I am someone who feels sad, blue, or depressed for two weeks or more at a time."}
{"variant_id": "B_bfi2xs_4__sdoh_eds_1", "rewritten": "I am someone who is treated with less courtesy than other people."}
{"variant_id": "B_bfi2xs_4__hvs_1", "rewritten": "I am someone who worries my food will run out before I get money to buy more."}
{"variant_id": "B_bfi2xs_4__gad7_1", "rewritten": "I am someone who feels nervous, anxious, or on edge."}
{"variant_id": "B_bfi2xs_4__sdoh_dms_1", "rewritten": "I am someone who is treated with less courtesy than other people in healthcare settings."}
{"variant_id": "B_bfi2xs_4__livingsituation_stablehouseconcern", "rewritten": "I am someone who worries about not having a place to live."}
{"variant_id": "A_bfi2xs_5__asrs_1", "rewritten": "How often are you fascinated by art, music, or literature?"}
{"variant_id": "A_bfi2xs_5__alcohol_alcoholparticipant", "rewritten": "In your entire life, have you been fascinated by art, music, or literature?"}
{"variant_id": "A_bfi2xs_5__overallhealth_emotionalproblem7days", "rewritten": "In the past 7 days, how often have you been fascinated by art, music, or literature?"}
{"variant_id": "A_bfi2xs_5__bmmrs_1", "rewritten": "I feel fascinated by art, music, or literature."}
{"variant_id": "A_bfi2xs_5__sdoh_cpss_1", "rewritten": "In the last month, how often have you been fascinated by art, music, or literature?"}
{"variant_id": "A_bfi2xs_5__gad7_1", "rewritten": "Being fascinated by art, music, or literature"}
{"variant_id": "A_bfi2xs_5__asrs_2", "rewritten": "How often are you captivated by art, music, or literature?"}
{"variant_id": "A_bfi2xs_5__cidi5_16", "rewritten": "Did you ever find yourself fascinated by art, music, or literature?"}
{"variant_id": "A_bfi2xs_5__overallhealth_generalmentalhealth", "rewritten": "In general, how would you rate how fascinated you are by art, music, or literature?"}
{"variant_id": "A_bfi2xs_5__bmmrs_2", "rewritten": "I find that I am fascinated by art, music, or literature."}
{"variant_id": "B_bfi2xs_5__asrs_1", "rewritten": "I am someone who has trouble wrapping up the final details of a project once the challenging parts are done."}
{"variant_id": "B_bfi2xs_5__cidi5_25", "rewritten": "I am someone who cannot stop picking at my skin."}
{"variant_id": "B_bfi2xs_5__ace_1", "rewritten": "I am someone who grew up living with someone who was depressed, mentally ill, or suicidal."}
{"variant_id": "B_bfi2xs_5__bmmrs_1", "rewritten": "I am someone who feels God's (or a higher power's) presence."}
{"variant_id": "B_bfi2xs_5__mhqukb_5", "rewritten": "I am someone who feels sad, blue, or depressed for two weeks or more at a time."}
{"variant_id": "B_bfi2xs_5__sdoh_eds_1", "rewritten": "I am someone who is treated with less courtesy than other people."}
{"variant_id": "B_bfi2xs_5__hvs_1", "rewritten": "I am someone who worries my food will run out before I get money to buy more."}
{"variant_id": "B_bfi2xs_5__gad7_1", "rewritten": "I am someone who feels nervous, anxious, or on edge."}
{"variant_id": "B_bfi2xs_5__sdoh_dms_1", "rewritten": "I am someone who is treated with less courtesy than other people in healthcare settings."}
{"variant_id": "B_bfi2xs_5__livingsituation_stablehouseconcern", "rewritten": "I am someone who worries about not having a place to live."}
{"variant_id": "A_bfi2xs_6__asrs_1", "rewritten": "How often are you dominant and act as a leader?"}
{"variant_id": "A_bfi2xs_6__alcohol_alcoholparticipant", "rewritten": "In your entire life, have you been dominant and acted as a leader?"}
{"variant_id": "A_bfi2xs_6__overallhealth_emotionalproblem7days", "rewritten": "In the past 7 days, how often have you been dominant and acted as a leader?"}
{"variant_id": "A_bfi2xs_6__bmmrs_1", "rewritten": "I feel dominant and inclined to act as a leader."}
{"variant_id": "A_bfi2xs_6__sdoh_cpss_1", "rewritten": "In the last month, how often have you been dominant and acted as a leader?"}
{"variant_id": "A_bfi2xs_6__gad7_1", "rewritten": "Being dominant, acting as a leader"}
{"variant_id": "A_bfi2xs_6__asrs_2", "rewritten": "How often do you take charge and act as a leader?"}
{"variant_id": "A_bfi2xs_6__cidi5_16", "rewritten": "Did you ever consider yourself dominant and a leader?"}
{"variant_id": "A_bfi2xs_6__overallhealth_generalmentalhealth", "rewritten": "In general, how would you rate how dominant and leader-like you are?"}
{"variant_id": "A_bfi2xs_6__bmmrs_2", "rewritten": "I find that I am dominant and act as a leader."}
{"variant_id": "B_bfi2xs_6__asrs_1", "rewritten": "I am someone who has trouble wrapping up the final details of a project once the challenging parts are done."}
{"variant_id": "B_bfi2xs_6__cidi5_25", "rewritten": "I am someone who cannot stop picking at my skin."}
{"variant_id": "B_bfi2xs_6__ace_1", "rewritten": "I am someone who grew up living with someone who was depressed, mentally ill, or suicidal."}
{"variant_id": "B_bfi2xs_6__bmmrs_1", "rewritten": "I am someone who feels God's (or a higher power's) presence."}
{"variant_id": "B_bfi2xs_6__mhqukb_5", "rewritten": "I am someone who feels sad, blue, or depressed for two weeks or more at a time."}
{"variant_id": "B_bfi2xs_6__sdoh_eds_1", "rewritten": "I am someone who is treated with less courtesy than other people."}
{"variant_id": "B_bfi2xs_6__hvs_1", "rewritten": "I am someone who worries my food will run out before I get money to buy more."}
{"variant_id": "B_bfi2xs_6__gad7_1", "rewritten": "I am someone who feels nervous, anxious, or on edge."}
{"variant_id": "B_bfi2xs_6__sdoh_dms_1", "rewritten": "I am someone who is treated with less courtesy than other people in healthcare settings."}
{"variant_id": "B_bfi2xs_6__livingsituation_stablehouseconcern", "rewritten": "I am someone who worries about not having a place to live."}
{"variant_id": "A_bfi2xs_7__asrs_1", "rewritten": "How often are you rude to others?"}
{"variant_id": "A_bfi2xs_7__alcohol_alcoholparticipant", "rewritten": "In your entire life, have you been rude to others?"}
{"variant_id": "A_bfi2xs_7__overallhealth_emotionalproblem7days", "rewritten": "In the past 7 days, how often have you been rude to others?"}
{"variant_id": "A_bfi2xs_7__bmmrs_1", "rewritten": "I feel that I am sometimes rude to others."}
{"variant_id": "A_bfi2xs_7__sdoh_cpss_1", "rewritten": "In the last month, how often have you been rude to others?"}
{"variant_id": "A_bfi2xs_7__gad7_1", "rewritten": "Being sometimes rude to others"}
{"variant_id": "A_bfi2xs_7__asrs_2", "rewritten": "How often do you find yourself being rude to others?"}
{"variant_id": "A_bfi2xs_7__cidi5_16", "rewritten": "Did you ever go through a time when you were rude to others?"}
{"variant_id": "A_bfi2xs_7__overallhealth_generalmentalhealth", "rewritten": "In general, how would you rate how often you are rude to others?"}
{"variant_id": "A_bfi2xs_7__bmmrs_2", "rewritten": "I find that I am sometimes rude to others."}
{"variant_id": "B_bfi2xs_7__asrs_1", "rewritten": "I am someone who has trouble wrapping up the final details of a project once the challenging parts are done."}
{"variant_id": "B_bfi2xs_7__cidi5_25", "rewritten": "I am someone who cannot stop picking at my skin."}
{"variant_id": "B_bfi2xs_7__ace_1", "rewritten": "I am someone who grew up living with someone who was depressed, mentally ill, or suicidal."}
{"variant_id": "B_bfi2xs_7__bmmrs_1", "rewritten": "I am someone who feels God's (or a higher power's) presence."}
{"variant_id": "B_bfi2xs_7__mhqukb_5", "rewritten": "I am someone who feels sad, blue, or depressed for two weeks or more at a time."}
{"variant_id": "B_bfi2xs_7__sdoh_eds_1", "rewritten": "I am someone who is treated with less courtesy than other people."}
{"variant_id": "B_bfi2xs_7__hvs_1", "rewritten": "I am someone who worries my food will run out before I get money to buy more."}
{"variant_id": "B_bfi2xs_7__gad7_1", "rewritten": "I am someone who feels nervous, anxious, or on edge."}
{"variant_id": "B_bfi2xs_7__sdoh_dms_1", "rewritten": "I am someone who is treated with less courtesy than other people in healthcare settings."}
{"variant_id": "B_bfi2xs_7__livingsituation_stablehouseconcern", "rewritten": "I am someone who worries about not having a place to live."}
{"variant_id": "A_bfi2xs_8__asrs_1", "rewritten": "How often do you have difficulty getting started on tasks?"}
{"variant_id": "A_bfi2xs_8__alcohol_alcoholparticipant", "rewritten": "In your entire life, have you had difficulty getting started on tasks?"}
{"variant_id": "A_bfi2xs_8__overallhealth_emotionalproblem7days", "rewritten": "In the past 7 days, how often have you had difficulty getting started on tasks?"}
{"variant_id": "A_bfi2xs_8__bmmrs_1", "rewritten": "I feel that I have difficulty getting started on tasks."}
{"variant_id": "A_bfi2xs_8__sdoh_cpss_1", "rewritten": "In the last month, how often have you had difficulty getting started on tasks?"}
{"variant_id": "A_bfi2xs_8__gad7_1", "rewritten": "Having difficulty getting started on tasks"}
{"variant_id": "A_bfi2xs_8__asrs_2", "rewritten": "How often do you struggle to get started on tasks?"}
{"variant_id": "A_bfi2xs_8__cidi5_16", "rewritten": "Did you ever go through a time when you had difficulty getting started on tasks?"}
{"variant_id": "A_bfi2xs_8__overallhealth_generalmentalhealth", "rewritten": "In general, how would you rate how much difficulty you have getting started on tasks?"}
{"variant_id": "A_bfi2xs_8__bmmrs_2", "rewritten": "I find that I have difficulty getting started on tasks."}
{"variant_id": "B_bfi2xs_8__asrs_1", "rewritten": "I am someone who has trouble wrapping up the final details of a project once the challenging parts are done."}
{"variant_id": "B_bfi2xs_8__cidi5_25", "rewritten": "I am someone who cannot stop picking at my skin."}
{"variant_id": "B_bfi2xs_8__ace_1", "rewritten": "I am someone who grew up living with someone who was depressed, mentally ill, or suicidal."}
{"variant_id": "B_bfi2xs_8__bmmrs_1", "rewritten": "I am someone who feels God's (or a higher power's) presence."}
{"variant_id": "B_bfi2xs_8__mhqukb_5", "rewritten": "I am someone who feels sad, blue, or depressed for two weeks or more at a time."}
{"variant_id": "B_bfi2xs_8__sdoh_eds_1", "rewritten": "I am someone who is treated with less courtesy than other people."}
{"variant_id": "B_bfi2xs_8__hvs_1", "rewritten": "I am someone who worries my food will run out before I get money to buy more."}
{"variant_id": "B_bfi2xs_8__gad7_1", "rewritten": "I am someone who feels nervous, anxious, or on edge."}
{"variant_id": "B_bfi2xs_8__sdoh_dms_1", "rewritten": "I am someone who is treated with less courtesy than other people in healthcare settings."}
{"variant_id": "B_bfi2xs_8__livingsituation_stablehouseconcern", "rewritten": "I am someone who worries about not having a place to live."}
{"variant_id": "A_bfi2xs_9__asrs_1", "rewritten": "How often do you feel depressed or blue?"}
{"variant_id": "A_bfi2xs_9__alcohol_alcoholparticipant", "rewritten": "In your entire life, have you tended to feel depressed or blue?"}
{"variant_id": "A_bfi2xs_9__overallhealth_emotionalproblem7days", "rewritten": "In the past 7 days, how often have you felt depressed or blue?"}
{"variant_id": "A_bfi2xs_9__bmmrs_1", "rewritten": "I feel depressed and blue."}
{"variant_id": "A_bfi2xs_9__sdoh_cpss_1", "rewritten": "In the last month, how often have you felt depressed or blue?"}
{"variant_id": "A_bfi2xs_9__gad7_1", "rewritten": "Tending to feel depressed, blue"}
{"variant_id": "A_bfi2xs_9__asrs_2", "rewritten": "How often do you find yourself feeling depressed or blue?"}
{"variant_id": "A_bfi2xs_9__cidi5_16", "rewritten": "Did you ever go through a time when you tended to feel depressed or blue?"}
{"variant_id": "A_bfi2xs_9__overallhealth_generalmentalhealth", "rewritten": "In general, how would you rate how often you feel depressed or blue?"}
{"variant_id": "A_bfi2xs_9__bmmrs_2", "rewritten": "I find that I tend to feel depressed, blue."}
{"variant_id": "B_bfi2xs_9__asrs_1", "rewritten": "I am someone who has trouble wrapping up the final details of a project once the challenging parts are done."}
{"variant_id": "B_bfi2xs_9__cidi5_25", "rewritten": "I am someone who cannot stop picking at my skin."}
{"variant_id": "B_bfi2xs_9__ace_1", "rewritten": "I am someone who grew up living with someone who was depressed, mentally ill, or suicidal."}
{"variant_id": "B_bfi2xs_9__bmmrs_1", "rewritten": "I am someone who feels God's (or a higher power's) presence."}
{"variant_id": "B_bfi2xs_9__mhqukb_5", "rewritten": "I am someone who feels sad, blue, or depressed for two weeks or more at a time."}
{"variant_id": "B_bfi2xs_9__sdoh_eds_1", "rewritten": "I am someone who is treated with less courtesy than other people."}
{"variant_id": "B_bfi2xs_9__hvs_1", "rewritten": "I am someone who worries my food will run out before I get money to buy more."}
{"variant_id": "B_bfi2xs_9__gad7_1", "rewritten": "I am someone who feels nervous, anxious, or on edge."}
{"variant_id": "B_bfi2xs_9__sdoh_dms_1", "rewritten": "I am someone who is treated with less courtesy than other people in healthcare settings."}
{"variant_id": "B_bfi2xs_9__livingsituation_stablehouseconcern", "rewritten": "I am someone who worries about not having a place to live."}
```
