## Supplementary material for "Scoring respondents on a semantic frame of reference identifies a group that is burdened across many questionnaires and reaches care less easily": batch_s101-115.jsonl

```
{"variant_id": "A_cidi5_16__asrs_1", "rewritten": "How often do you have a panic attack?"}
{"variant_id": "A_cidi5_16__overallhealth_emotionalproblem7days", "rewritten": "In the past 7 days, how often have you had a panic attack?"}
{"variant_id": "A_cidi5_16__bmmrs_1", "rewritten": "I have had a panic attack."}
{"variant_id": "A_cidi5_16__sdoh_cpss_1", "rewritten": "In the last month, how often have you had a panic attack?"}
{"variant_id": "A_cidi5_16__gad7_1", "rewritten": "Having a panic attack"}
{"variant_id": "A_cidi5_16__bfi2xs_1", "rewritten": "I am someone who has panic attacks."}
{"variant_id": "A_cidi5_16__asrs_2", "rewritten": "How often do you experience a panic attack?"}
{"variant_id": "A_cidi5_16__overallhealth_generalmentalhealth", "rewritten": "In general, how would you rate how often you have panic attacks?"}
{"variant_id": "A_cidi5_16__bmmrs_2", "rewritten": "I find that I have panic attacks."}
{"variant_id": "A_cidi5_16__sdoh_cpss_10", "rewritten": "In the last month, how often have you had a panic attack?"}
{"variant_id": "B_cidi5_16__asrs_1", "rewritten": "Did you ever have trouble wrapping up the final details of a project once the challenging parts were done?"}
{"variant_id": "B_cidi5_16__bfi2xs_12", "rewritten": "Did you ever assume the best about people?"}
{"variant_id": "B_cidi5_16__ace_1", "rewritten": "Did you ever, during your first 18 years of life, live with anyone who was depressed, mentally ill, or suicidal?"}
{"variant_id": "B_cidi5_16__bfi2xs_13", "rewritten": "Did you ever consider yourself reliable and able to be counted on?"}
{"variant_id": "B_cidi5_16__bmmrs_1", "rewritten": "Did you ever feel God's (or a higher power's) presence?"}
{"variant_id": "B_cidi5_16__phq9_1", "rewritten": "Did you ever have little interest or pleasure in doing things?"}
{"variant_id": "B_cidi5_16__sdoh_eds_1", "rewritten": "Did you ever get treated with less courtesy than other people?"}
{"variant_id": "B_cidi5_16__bfi2xs_1", "rewritten": "Did you ever consider yourself a quiet person?"}
{"variant_id": "B_cidi5_16__hvs_1", "rewritten": "Did you ever worry whether your food would run out before you got money to buy more?"}
{"variant_id": "B_cidi5_16__gad7_1", "rewritten": "Did you ever feel nervous, anxious, or on edge?"}
{"variant_id": "A_cidi5_21__asrs_1", "rewritten": "How often do you hear voices that other people do not hear?"}
{"variant_id": "A_cidi5_21__overallhealth_emotionalproblem7days", "rewritten": "In the past 7 days, how often have you heard voices that other people did not hear?"}
{"variant_id": "A_cidi5_21__bmmrs_1", "rewritten": "I hear voices that other people do not hear."}
{"variant_id": "A_cidi5_21__sdoh_cpss_1", "rewritten": "In the last month, how often have you heard voices that other people did not hear?"}
{"variant_id": "A_cidi5_21__gad7_1", "rewritten": "Hearing voices that other people did not hear"}
{"variant_id": "A_cidi5_21__bfi2xs_1", "rewritten": "I am someone who hears voices that other people do not hear."}
{"variant_id": "A_cidi5_21__asrs_2", "rewritten": "How often do you hear voices that others cannot hear?"}
{"variant_id": "A_cidi5_21__overallhealth_generalmentalhealth", "rewritten": "In general, how would you rate how often you hear voices that other people do not hear?"}
{"variant_id": "A_cidi5_21__bmmrs_2", "rewritten": "I find that I hear voices that other people do not hear."}
{"variant_id": "A_cidi5_21__sdoh_cpss_10", "rewritten": "In the last month, how often have you heard voices that other people did not hear?"}
{"variant_id": "B_cidi5_21__asrs_1", "rewritten": "Did you ever have trouble wrapping up the final details of a project once the challenging parts were done?"}
{"variant_id": "B_cidi5_21__bfi2xs_12", "rewritten": "Did you ever assume the best about people?"}
{"variant_id": "B_cidi5_21__ace_1", "rewritten": "Did you ever, during your first 18 years of life, live with anyone who was depressed, mentally ill, or suicidal?"}
{"variant_id": "B_cidi5_21__bfi2xs_13", "rewritten": "Did you ever consider yourself reliable and able to be counted on?"}
{"variant_id": "B_cidi5_21__bmmrs_1", "rewritten": "Did you ever feel God's (or a higher power's) presence?"}
{"variant_id": "B_cidi5_21__phq9_1", "rewritten": "Did you ever have little interest or pleasure in doing things?"}
{"variant_id": "B_cidi5_21__sdoh_eds_1", "rewritten": "Did you ever get treated with less courtesy than other people?"}
{"variant_id": "B_cidi5_21__bfi2xs_1", "rewritten": "Did you ever consider yourself a quiet person?"}
{"variant_id": "B_cidi5_21__hvs_1", "rewritten": "Did you ever worry whether your food would run out before you got money to buy more?"}
{"variant_id": "B_cidi5_21__gad7_1", "rewritten": "Did you ever feel nervous, anxious, or on edge?"}
{"variant_id": "A_cidi5_22__asrs_1", "rewritten": "How often do you think some force is trying to communicate directly with you through special signs or signals?"}
{"variant_id": "A_cidi5_22__overallhealth_emotionalproblem7days", "rewritten": "In the past 7 days, how often have you thought some force was trying to communicate directly with you through special signs or signals?"}
{"variant_id": "A_cidi5_22__bmmrs_1", "rewritten": "I think some force is trying to communicate directly with me through special signs or signals."}
{"variant_id": "A_cidi5_22__sdoh_cpss_1", "rewritten": "In the last month, how often have you thought some force was trying to communicate directly with you through special signs or signals?"}
{"variant_id": "A_cidi5_22__gad7_1", "rewritten": "Thinking some force is trying to communicate directly with you through special signs or signals"}
{"variant_id": "A_cidi5_22__bfi2xs_1", "rewritten": "I am someone who thinks some force is trying to communicate directly with me through special signs or signals."}
{"variant_id": "A_cidi5_22__asrs_2", "rewritten": "How often do you think a force is sending you special signs or signals only you can understand?"}
{"variant_id": "A_cidi5_22__overallhealth_generalmentalhealth", "rewritten": "In general, how would you rate how often you think some force is trying to communicate directly with you through special signs or signals?"}
{"variant_id": "A_cidi5_22__bmmrs_2", "rewritten": "I find that I think some force is trying to communicate directly with me through special signs or signals."}
{"variant_id": "A_cidi5_22__sdoh_cpss_10", "rewritten": "In the last month, how often have you thought some force was trying to communicate directly with you through special signs or signals?"}
{"variant_id": "B_cidi5_22__asrs_1", "rewritten": "Did you ever have trouble wrapping up the final details of a project once the challenging parts were done?"}
{"variant_id": "B_cidi5_22__bfi2xs_12", "rewritten": "Did you ever assume the best about people?"}
{"variant_id": "B_cidi5_22__ace_1", "rewritten": "Did you ever, during your first 18 years of life, live with anyone who was depressed, mentally ill, or suicidal?"}
{"variant_id": "B_cidi5_22__bfi2xs_13", "rewritten": "Did you ever consider yourself reliable and able to be counted on?"}
{"variant_id": "B_cidi5_22__bmmrs_1", "rewritten": "Did you ever feel God's (or a higher power's) presence?"}
{"variant_id": "B_cidi5_22__phq9_1", "rewritten": "Did you ever have little interest or pleasure in doing things?"}
{"variant_id": "B_cidi5_22__sdoh_eds_1", "rewritten": "Did you ever get treated with less courtesy than other people?"}
{"variant_id": "B_cidi5_22__bfi2xs_1", "rewritten": "Did you ever consider yourself a quiet person?"}
{"variant_id": "B_cidi5_22__hvs_1", "rewritten": "Did you ever worry whether your food would run out before you got money to buy more?"}
{"variant_id": "B_cidi5_22__gad7_1", "rewritten": "Did you ever feel nervous, anxious, or on edge?"}
{"variant_id": "A_cidi5_23__asrs_1", "rewritten": "How often do you believe there is a plot to harm you or to have people follow you?"}
{"variant_id": "A_cidi5_23__overallhealth_emotionalproblem7days", "rewritten": "In the past 7 days, how often have you believed there was a plot to harm you or to have people follow you?"}
{"variant_id": "A_cidi5_23__bmmrs_1", "rewritten": "I believe there is a plot to harm me or to have people follow me."}
{"variant_id": "A_cidi5_23__sdoh_cpss_1", "rewritten": "In the last month, how often have you believed there was a plot to harm you or to have people follow you?"}
{"variant_id": "A_cidi5_23__gad7_1", "rewritten": "Believing there is a plot to harm you or to have people follow you"}
{"variant_id": "A_cidi5_23__bfi2xs_1", "rewritten": "I am someone who believes there is a plot to harm me or to have people follow me."}
{"variant_id": "A_cidi5_23__asrs_2", "rewritten": "How often do you believe there is a plot to harm you even when others do not think it is true?"}
{"variant_id": "A_cidi5_23__overallhealth_generalmentalhealth", "rewritten": "In general, how would you rate how often you believe there is a plot to harm you or to have people follow you?"}
{"variant_id": "A_cidi5_23__bmmrs_2", "rewritten": "I find that I believe there is a plot to harm me or to have people follow me."}
{"variant_id": "A_cidi5_23__sdoh_cpss_10", "rewritten": "In the last month, how often have you believed there was a plot to harm you or to have people follow you?"}
{"variant_id": "B_cidi5_23__asrs_1", "rewritten": "Did you ever have trouble wrapping up the final details of a project once the challenging parts were done?"}
{"variant_id": "B_cidi5_23__bfi2xs_12", "rewritten": "Did you ever assume the best about people?"}
{"variant_id": "B_cidi5_23__ace_1", "rewritten": "Did you ever, during your first 18 years of life, live with anyone who was depressed, mentally ill, or suicidal?"}
{"variant_id": "B_cidi5_23__bfi2xs_13", "rewritten": "Did you ever consider yourself reliable and able to be counted on?"}
{"variant_id": "B_cidi5_23__bmmrs_1", "rewritten": "Did you ever feel God's (or a higher power's) presence?"}
{"variant_id": "B_cidi5_23__phq9_1", "rewritten": "Did you ever have little interest or pleasure in doing things?"}
{"variant_id": "B_cidi5_23__sdoh_eds_1", "rewritten": "Did you ever get treated with less courtesy than other people?"}
{"variant_id": "B_cidi5_23__bfi2xs_1", "rewritten": "Did you ever consider yourself a quiet person?"}
{"variant_id": "B_cidi5_23__hvs_1", "rewritten": "Did you ever worry whether your food would run out before you got money to buy more?"}
{"variant_id": "B_cidi5_23__gad7_1", "rewritten": "Did you ever feel nervous, anxious, or on edge?"}
{"variant_id": "A_cidi5_25__asrs_1", "rewritten": "How often are you unable to stop picking at your skin?"}
{"variant_id": "A_cidi5_25__overallhealth_emotionalproblem7days", "rewritten": "In the past 7 days, how often have you been unable to stop picking at your skin?"}
{"variant_id": "A_cidi5_25__bmmrs_1", "rewritten": "I feel unable to stop picking at my skin."}
{"variant_id": "A_cidi5_25__sdoh_cpss_1", "rewritten": "In the last month, how often have you been unable to stop picking at your skin?"}
{"variant_id": "A_cidi5_25__gad7_1", "rewritten": "Being unable to stop picking at your skin"}
{"variant_id": "A_cidi5_25__bfi2xs_1", "rewritten": "I am someone who is unable to stop picking at my skin."}
{"variant_id": "A_cidi5_25__asrs_2", "rewritten": "How often do you find yourself unable to stop picking at your skin?"}
{"variant_id": "A_cidi5_25__overallhealth_generalmentalhealth", "rewritten": "In general, how would you rate how often you are unable to stop picking at your skin?"}
{"variant_id": "A_cidi5_25__bmmrs_2", "rewritten": "I find that I am unable to stop picking at my skin."}
{"variant_id": "A_cidi5_25__sdoh_cpss_10", "rewritten": "In the last month, how often have you been unable to stop picking at your skin?"}
{"variant_id": "B_cidi5_25__asrs_1", "rewritten": "Have you ever had trouble wrapping up the final details of a project once the challenging parts were done?"}
{"variant_id": "B_cidi5_25__bfi2xs_12", "rewritten": "Have you ever assumed the best about people?"}
{"variant_id": "B_cidi5_25__ace_1", "rewritten": "Have you ever, during your first 18 years of life, lived with anyone who was depressed, mentally ill, or suicidal?"}
{"variant_id": "B_cidi5_25__bfi2xs_13", "rewritten": "Have you ever been reliable and able to be counted on?"}
{"variant_id": "B_cidi5_25__bmmrs_1", "rewritten": "Have you ever felt God's (or a higher power's) presence?"}
{"variant_id": "B_cidi5_25__phq9_1", "rewritten": "Have you ever had little interest or pleasure in doing things?"}
{"variant_id": "B_cidi5_25__sdoh_eds_1", "rewritten": "Have you ever been treated with less courtesy than other people?"}
{"variant_id": "B_cidi5_25__bfi2xs_1", "rewritten": "Have you ever been a quiet person?"}
{"variant_id": "B_cidi5_25__hvs_1", "rewritten": "Have you ever worried whether your food would run out before you got money to buy more?"}
{"variant_id": "B_cidi5_25__gad7_1", "rewritten": "Have you ever felt nervous, anxious, or on edge?"}
{"variant_id": "A_cidi5_26__asrs_1", "rewritten": "How often are you unable to stop pulling out your hair, eyebrows, or eyelashes?"}
{"variant_id": "A_cidi5_26__overallhealth_emotionalproblem7days", "rewritten": "In the past 7 days, how often have you been unable to stop pulling out your hair, eyebrows, or eyelashes?"}
{"variant_id": "A_cidi5_26__bmmrs_1", "rewritten": "I feel unable to stop pulling out my hair, eyebrows, or eyelashes."}
{"variant_id": "A_cidi5_26__sdoh_cpss_1", "rewritten": "In the last month, how often have you been unable to stop pulling out your hair, eyebrows, or eyelashes?"}
{"variant_id": "A_cidi5_26__gad7_1", "rewritten": "Being unable to stop pulling out your hair, eyebrows, or eyelashes"}
{"variant_id": "A_cidi5_26__bfi2xs_1", "rewritten": "I am someone who is unable to stop pulling out my hair, eyebrows, or eyelashes."}
{"variant_id": "A_cidi5_26__asrs_2", "rewritten": "How often do you find yourself unable to stop pulling out your hair, eyebrows, or eyelashes?"}
{"variant_id": "A_cidi5_26__overallhealth_generalmentalhealth", "rewritten": "In general, how would you rate how often you are unable to stop pulling out your hair, eyebrows, or eyelashes?"}
{"variant_id": "A_cidi5_26__bmmrs_2", "rewritten": "I find that I am unable to stop pulling out my hair, eyebrows, or eyelashes."}
{"variant_id": "A_cidi5_26__sdoh_cpss_10", "rewritten": "In the last month, how often have you been unable to stop pulling out your hair, eyebrows, or eyelashes?"}
{"variant_id": "B_cidi5_26__asrs_1", "rewritten": "Have you ever had trouble wrapping up the final details of a project once the challenging parts were done?"}
{"variant_id": "B_cidi5_26__bfi2xs_12", "rewritten": "Have you ever assumed the best about people?"}
{"variant_id": "B_cidi5_26__ace_1", "rewritten": "Have you ever, during your first 18 years of life, lived with anyone who was depressed, mentally ill, or suicidal?"}
{"variant_id": "B_cidi5_26__bfi2xs_13", "rewritten": "Have you ever been reliable and able to be counted on?"}
{"variant_id": "B_cidi5_26__bmmrs_1", "rewritten": "Have you ever felt God's (or a higher power's) presence?"}
{"variant_id": "B_cidi5_26__phq9_1", "rewritten": "Have you ever had little interest or pleasure in doing things?"}
{"variant_id": "B_cidi5_26__sdoh_eds_1", "rewritten": "Have you ever been treated with less courtesy than other people?"}
{"variant_id": "B_cidi5_26__bfi2xs_1", "rewritten": "Have you ever been a quiet person?"}
{"variant_id": "B_cidi5_26__hvs_1", "rewritten": "Have you ever worried whether your food would run out before you got money to buy more?"}
{"variant_id": "B_cidi5_26__gad7_1", "rewritten": "Have you ever felt nervous, anxious, or on edge?"}
{"variant_id": "A_cidi5_27__asrs_1", "rewritten": "How often are you so painfully shy or scared of social situations that you avoid them whenever you can?"}
{"variant_id": "A_cidi5_27__overallhealth_emotionalproblem7days", "rewritten": "In the past 7 days, how often have you been so painfully shy or scared of social situations that you avoided them whenever you could?"}
{"variant_id": "A_cidi5_27__bmmrs_1", "rewritten": "I feel so painfully shy or scared of social situations that I avoid them whenever I can."}
{"variant_id": "A_cidi5_27__sdoh_cpss_1", "rewritten": "In the last month, how often have you been so painfully shy or scared of social situations that you avoided them whenever you could?"}
{"variant_id": "A_cidi5_27__gad7_1", "rewritten": "Being so painfully shy or scared of social situations that you avoid them whenever you can"}
{"variant_id": "A_cidi5_27__bfi2xs_1", "rewritten": "I am someone who is so painfully shy or scared of social situations that I avoid them whenever I can."}
{"variant_id": "A_cidi5_27__asrs_2", "rewritten": "How often are you so scared of social situations that you avoid them whenever possible?"}
{"variant_id": "A_cidi5_27__overallhealth_generalmentalhealth", "rewritten": "In general, how would you rate how often you are so painfully shy or scared of social situations that you avoid them?"}
{"variant_id": "A_cidi5_27__bmmrs_2", "rewritten": "I find that I am so painfully shy or scared of social situations that I avoid them whenever I can."}
{"variant_id": "A_cidi5_27__sdoh_cpss_10", "rewritten": "In the last month, how often have you been so painfully shy or scared of social situations that you avoided them whenever you could?"}
{"variant_id": "B_cidi5_27__asrs_1", "rewritten": "Were you ever in your life so unable to wrap up the final details of a project that it got in the way of having a normal life?"}
{"variant_id": "B_cidi5_27__bfi2xs_12", "rewritten": "Were you ever in your life so inclined to assume the best about people that it got in the way of having a normal life?"}
{"variant_id": "B_cidi5_27__ace_1", "rewritten": "Were you ever in your life so affected by having grown up with someone depressed, mentally ill, or suicidal that it got in the way of having a normal life?"}
{"variant_id": "B_cidi5_27__bfi2xs_13", "rewritten": "Were you ever in your life so reliable and dependable that it got in the way of having a normal life?"}
{"variant_id": "B_cidi5_27__bmmrs_1", "rewritten": "Were you ever in your life so aware of God's (or a higher power's) presence that it got in the way of having a normal life?"}
{"variant_id": "B_cidi5_27__phq9_1", "rewritten": "Were you ever in your life so uninterested in and unable to take pleasure in doing things that it got in the way of having a normal life?"}
{"variant_id": "B_cidi5_27__sdoh_eds_1", "rewritten": "Were you ever in your life so often treated with less courtesy than other people that it got in the way of having a normal life?"}
{"variant_id": "B_cidi5_27__bfi2xs_1", "rewritten": "Were you ever in your life so quiet that it got in the way of having a normal life?"}
{"variant_id": "B_cidi5_27__hvs_1", "rewritten": "Were you ever in your life so worried your food would run out before you got money to buy more that it got in the way of having a normal life?"}
{"variant_id": "B_cidi5_27__gad7_1", "rewritten": "Were you ever in your life so nervous, anxious, or on edge that it got in the way of having a normal life?"}
{"variant_id": "A_cidi5_30__asrs_1", "rewritten": "How often are you so frightened by situations like going out alone, being in a crowd, or traveling that it gets in the way of a normal life?"}
{"variant_id": "A_cidi5_30__overallhealth_emotionalproblem7days", "rewritten": "In the past 7 days, how often have you been so frightened by situations like going out alone, being in a crowd, or traveling that it got in the way of a normal life?"}
{"variant_id": "A_cidi5_30__bmmrs_1", "rewritten": "I feel so frightened by situations like going out alone, being in a crowd, or traveling that it gets in the way of a normal life."}
{"variant_id": "A_cidi5_30__sdoh_cpss_1", "rewritten": "In the last month, how often have you been so frightened by situations like going out alone, being in a crowd, or traveling that it got in the way of a normal life?"}
{"variant_id": "A_cidi5_30__gad7_1", "rewritten": "Being so frightened by situations like going out alone, being in a crowd, or traveling that it gets in the way of a normal life"}
{"variant_id": "A_cidi5_30__bfi2xs_1", "rewritten": "I am someone who is so frightened by situations like going out alone, being in a crowd, or traveling that it gets in the way of a normal life."}
{"variant_id": "A_cidi5_30__asrs_2", "rewritten": "How often are you so frightened of things like crowds, lines, bridges, or traveling that it disrupts a normal life?"}
{"variant_id": "A_cidi5_30__overallhealth_generalmentalhealth", "rewritten": "In general, how would you rate how often you are so frightened by situations like going out alone or being in a crowd that it gets in the way of a normal life?"}
{"variant_id": "A_cidi5_30__bmmrs_2", "rewritten": "I find that I am so frightened by situations like going out alone, being in a crowd, or traveling that it gets in the way of a normal life."}
{"variant_id": "A_cidi5_30__sdoh_cpss_10", "rewritten": "In the last month, how often have you been so frightened by situations like going out alone, being in a crowd, or traveling that it got in the way of a normal life?"}
{"variant_id": "B_cidi5_30__asrs_1", "rewritten": "Were you ever in your life so unable to wrap up the final details of a project that it got in the way of having a normal life?"}
{"variant_id": "B_cidi5_30__bfi2xs_12", "rewritten": "Were you ever in your life so inclined to assume the best about people that it got in the way of having a normal life?"}
{"variant_id": "B_cidi5_30__ace_1", "rewritten": "Were you ever in your life so affected by having grown up with someone depressed, mentally ill, or suicidal that it got in the way of having a normal life?"}
{"variant_id": "B_cidi5_30__bfi2xs_13", "rewritten": "Were you ever in your life so reliable and dependable that it got in the way of having a normal life?"}
{"variant_id": "B_cidi5_30__bmmrs_1", "rewritten": "Were you ever in your life so aware of God's (or a higher power's) presence that it got in the way of having a normal life?"}
{"variant_id": "B_cidi5_30__phq9_1", "rewritten": "Were you ever in your life so uninterested in and unable to take pleasure in doing things that it got in the way of having a normal life?"}
{"variant_id": "B_cidi5_30__sdoh_eds_1", "rewritten": "Were you ever in your life so often treated with less courtesy than other people that it got in the way of having a normal life?"}
{"variant_id": "B_cidi5_30__bfi2xs_1", "rewritten": "Were you ever in your life so quiet that it got in the way of having a normal life?"}
{"variant_id": "B_cidi5_30__hvs_1", "rewritten": "Were you ever in your life so worried your food would run out before you got money to buy more that it got in the way of having a normal life?"}
{"variant_id": "B_cidi5_30__gad7_1", "rewritten": "Were you ever in your life so nervous, anxious, or on edge that it got in the way of having a normal life?"}
{"variant_id": "A_mhqukb_43__asrs_1", "rewritten": "How often do you feel so good, high, excited, or hyper that other people think you are not your normal self?"}
{"variant_id": "A_mhqukb_43__overallhealth_emotionalproblem7days", "rewritten": "In the past 7 days, how often have you felt so good, high, excited, or hyper that other people thought you were not your normal self?"}
{"variant_id": "A_mhqukb_43__bmmrs_1", "rewritten": "I feel so good, high, excited, or hyper that other people think I am not my normal self."}
{"variant_id": "A_mhqukb_43__sdoh_cpss_1", "rewritten": "In the last month, how often have you felt so good, high, excited, or hyper that other people thought you were not your normal self?"}
{"variant_id": "A_mhqukb_43__gad7_1", "rewritten": "Feeling so good, high, excited, or hyper that other people think you are not your normal self"}
{"variant_id": "A_mhqukb_43__bfi2xs_1", "rewritten": "I am someone who feels so good, high, excited, or hyper that other people think I am not my normal self."}
{"variant_id": "A_mhqukb_43__asrs_2", "rewritten": "How often do you feel so high or hyper that others notice you are not yourself?"}
{"variant_id": "A_mhqukb_43__overallhealth_generalmentalhealth", "rewritten": "In general, how would you rate how often you feel so good, high, excited, or hyper that other people think you are not your normal self?"}
{"variant_id": "A_mhqukb_43__bmmrs_2", "rewritten": "I find that I feel so good, high, excited, or hyper that other people think I am not my normal self."}
{"variant_id": "A_mhqukb_43__sdoh_cpss_10", "rewritten": "In the last month, how often have you felt so good, high, excited, or hyper that other people thought you were not your normal self?"}
{"variant_id": "B_mhqukb_43__asrs_1", "rewritten": "Have you ever had a period of time when you had trouble wrapping up the final details of a project once the challenging parts were done?"}
{"variant_id": "B_mhqukb_43__bfi2xs_12", "rewritten": "Have you ever had a period of time when you assumed the best about people?"}
{"variant_id": "B_mhqukb_43__ace_1", "rewritten": "Have you ever had a period of time, during your first 18 years, when you lived with someone who was depressed, mentally ill, or suicidal?"}
{"variant_id": "B_mhqukb_43__bfi2xs_13", "rewritten": "Have you ever had a period of time when you were reliable and could always be counted on?"}
{"variant_id": "B_mhqukb_43__bmmrs_1", "rewritten": "Have you ever had a period of time when you felt God's (or a higher power's) presence?"}
{"variant_id": "B_mhqukb_43__phq9_1", "rewritten": "Have you ever had a period of time when you had little interest or pleasure in doing things?"}
{"variant_id": "B_mhqukb_43__sdoh_eds_1", "rewritten": "Have you ever had a period of time when you were treated with less courtesy than other people?"}
{"variant_id": "B_mhqukb_43__bfi2xs_1", "rewritten": "Have you ever had a period of time when you were very quiet?"}
{"variant_id": "B_mhqukb_43__hvs_1", "rewritten": "Have you ever had a period of time when you worried your food would run out before you got money to buy more?"}
{"variant_id": "B_mhqukb_43__gad7_1", "rewritten": "Have you ever had a period of time when you felt nervous, anxious, or on edge?"}
{"variant_id": "A_mhqukb_44__asrs_1", "rewritten": "How often are you so irritable that you find yourself shouting at people or starting fights or arguments?"}
{"variant_id": "A_mhqukb_44__overallhealth_emotionalproblem7days", "rewritten": "In the past 7 days, how often have you been so irritable that you found yourself shouting at people or starting fights or arguments?"}
{"variant_id": "A_mhqukb_44__bmmrs_1", "rewritten": "I feel so irritable that I find myself shouting at people or starting fights or arguments."}
{"variant_id": "A_mhqukb_44__sdoh_cpss_1", "rewritten": "In the last month, how often have you been so irritable that you found yourself shouting at people or starting fights or arguments?"}
{"variant_id": "A_mhqukb_44__gad7_1", "rewritten": "Being so irritable that you shout at people or start fights or arguments"}
{"variant_id": "A_mhqukb_44__bfi2xs_1", "rewritten": "I am someone who gets so irritable that I find myself shouting at people or starting fights or arguments."}
{"variant_id": "A_mhqukb_44__asrs_2", "rewritten": "How often are you so irritable that you shout at people or start arguments?"}
{"variant_id": "A_mhqukb_44__overallhealth_generalmentalhealth", "rewritten": "In general, how would you rate how often you are so irritable that you shout at people or start fights or arguments?"}
{"variant_id": "A_mhqukb_44__bmmrs_2", "rewritten": "I find that I get so irritable that I shout at people or start fights or arguments."}
{"variant_id": "A_mhqukb_44__sdoh_cpss_10", "rewritten": "In the last month, how often have you been so irritable that you found yourself shouting at people or starting fights or arguments?"}
{"variant_id": "B_mhqukb_44__asrs_1", "rewritten": "Have you ever had a period of time when you had trouble wrapping up the final details of a project once the challenging parts were done?"}
{"variant_id": "B_mhqukb_44__bfi2xs_12", "rewritten": "Have you ever had a period of time when you assumed the best about people?"}
{"variant_id": "B_mhqukb_44__ace_1", "rewritten": "Have you ever had a period of time, during your first 18 years, when you lived with someone who was depressed, mentally ill, or suicidal?"}
{"variant_id": "B_mhqukb_44__bfi2xs_13", "rewritten": "Have you ever had a period of time when you were reliable and could always be counted on?"}
{"variant_id": "B_mhqukb_44__bmmrs_1", "rewritten": "Have you ever had a period of time when you felt God's (or a higher power's) presence?"}
{"variant_id": "B_mhqukb_44__phq9_1", "rewritten": "Have you ever had a period of time when you had little interest or pleasure in doing things?"}
{"variant_id": "B_mhqukb_44__sdoh_eds_1", "rewritten": "Have you ever had a period of time when you were treated with less courtesy than other people?"}
{"variant_id": "B_mhqukb_44__bfi2xs_1", "rewritten": "Have you ever had a period of time when you were very quiet?"}
{"variant_id": "B_mhqukb_44__hvs_1", "rewritten": "Have you ever had a period of time when you worried your food would run out before you got money to buy more?"}
{"variant_id": "B_mhqukb_44__gad7_1", "rewritten": "Have you ever had a period of time when you felt nervous, anxious, or on edge?"}
{"variant_id": "A_mhqukb_49__asrs_1", "rewritten": "How often do you see something that is not really there that other people cannot see?"}
{"variant_id": "A_mhqukb_49__overallhealth_emotionalproblem7days", "rewritten": "In the past 7 days, how often have you seen something that was not really there that other people could not see?"}
{"variant_id": "A_mhqukb_49__bmmrs_1", "rewritten": "I see something that is not really there that other people cannot see."}
{"variant_id": "A_mhqukb_49__sdoh_cpss_1", "rewritten": "In the last month, how often have you seen something that was not really there that other people could not see?"}
{"variant_id": "A_mhqukb_49__gad7_1", "rewritten": "Seeing something that is not really there that other people cannot see"}
{"variant_id": "A_mhqukb_49__bfi2xs_1", "rewritten": "I am someone who sees something that is not really there that other people cannot see."}
{"variant_id": "A_mhqukb_49__asrs_2", "rewritten": "How often do you see things that are not really there that others cannot see?"}
{"variant_id": "A_mhqukb_49__overallhealth_generalmentalhealth", "rewritten": "In general, how would you rate how often you see something that is not really there that other people cannot see?"}
{"variant_id": "A_mhqukb_49__bmmrs_2", "rewritten": "I find that I see something that is not really there that other people cannot see."}
{"variant_id": "A_mhqukb_49__sdoh_cpss_10", "rewritten": "In the last month, how often have you seen something that was not really there that other people could not see?"}
{"variant_id": "B_mhqukb_49__asrs_1", "rewritten": "Did you ever have trouble wrapping up the final details of a project once the challenging parts were done?"}
{"variant_id": "B_mhqukb_49__bfi2xs_12", "rewritten": "Did you ever assume the best about people?"}
{"variant_id": "B_mhqukb_49__ace_1", "rewritten": "Did you ever, during your first 18 years of life, live with anyone who was depressed, mentally ill, or suicidal?"}
{"variant_id": "B_mhqukb_49__bfi2xs_13", "rewritten": "Did you ever consider yourself reliable and able to be counted on?"}
{"variant_id": "B_mhqukb_49__bmmrs_1", "rewritten": "Did you ever feel God's (or a higher power's) presence?"}
{"variant_id": "B_mhqukb_49__phq9_1", "rewritten": "Did you ever have little interest or pleasure in doing things?"}
{"variant_id": "B_mhqukb_49__sdoh_eds_1", "rewritten": "Did you ever get treated with less courtesy than other people?"}
{"variant_id": "B_mhqukb_49__bfi2xs_1", "rewritten": "Did you ever consider yourself a quiet person?"}
{"variant_id": "B_mhqukb_49__hvs_1", "rewritten": "Did you ever worry whether your food would run out before you got money to buy more?"}
{"variant_id": "B_mhqukb_49__gad7_1", "rewritten": "Did you ever feel nervous, anxious, or on edge?"}
{"variant_id": "A_ace_1__asrs_1", "rewritten": "How often did you live with someone who was depressed, mentally ill, or suicidal while growing up?"}
{"variant_id": "A_ace_1__alcohol_alcoholparticipant", "rewritten": "In your entire life, did you live with anyone who was depressed, mentally ill, or suicidal?"}
{"variant_id": "A_ace_1__overallhealth_emotionalproblem7days", "rewritten": "In the past 7 days, how often have you been bothered by having grown up with someone who was depressed, mentally ill, or suicidal?"}
{"variant_id": "A_ace_1__bmmrs_1", "rewritten": "I grew up living with someone who was depressed, mentally ill, or suicidal."}
{"variant_id": "A_ace_1__sdoh_cpss_1", "rewritten": "In the last month, how often have you thought about having grown up with someone who was depressed, mentally ill, or suicidal?"}
{"variant_id": "A_ace_1__gad7_1", "rewritten": "Having grown up with someone who was depressed, mentally ill, or suicidal"}
{"variant_id": "A_ace_1__bfi2xs_1", "rewritten": "I am someone who grew up living with a person who was depressed, mentally ill, or suicidal."}
{"variant_id": "A_ace_1__asrs_2", "rewritten": "How often, while growing up, did you live with someone who was depressed, mentally ill, or suicidal?"}
{"variant_id": "A_ace_1__cidi5_16", "rewritten": "Did you ever, during childhood, live with anyone who was depressed, mentally ill, or suicidal?"}
{"variant_id": "A_ace_1__overallhealth_generalmentalhealth", "rewritten": "In general, how would you rate how much you were affected by growing up with someone who was depressed, mentally ill, or suicidal?"}
{"variant_id": "B_ace_1__asrs_1", "rewritten": "During your first 18 years of life, did you have trouble wrapping up the final details of a project once the challenging parts were done?"}
{"variant_id": "B_ace_1__bfi2xs_12", "rewritten": "During your first 18 years of life, did you assume the best about people?"}
{"variant_id": "B_ace_1__cidi5_25", "rewritten": "During your first 18 years of life, were you unable to stop picking at your skin?"}
{"variant_id": "B_ace_1__bfi2xs_13", "rewritten": "During your first 18 years of life, were you reliable and able to be counted on?"}
{"variant_id": "B_ace_1__bmmrs_1", "rewritten": "During your first 18 years of life, did you feel God's (or a higher power's) presence?"}
{"variant_id": "B_ace_1__mhqukb_5", "rewritten": "During your first 18 years of life, did you have a time when you felt sad, blue, or depressed for two weeks or more in a row?"}
{"variant_id": "B_ace_1__sdoh_eds_1", "rewritten": "During your first 18 years of life, were you treated with less courtesy than other people?"}
{"variant_id": "B_ace_1__bfi2xs_1", "rewritten": "During your first 18 years of life, did you tend to be quiet?"}
{"variant_id": "B_ace_1__hvs_1", "rewritten": "During your first 18 years of life, did you worry whether your food would run out before your family got money to buy more?"}
{"variant_id": "B_ace_1__gad7_1", "rewritten": "During your first 18 years of life, did you feel nervous, anxious, or on edge?"}
{"variant_id": "A_ace_10__asrs_1", "rewritten": "How often did anyone at least 5 years older than you or an adult try to make you touch them sexually?"}
{"variant_id": "A_ace_10__alcohol_alcoholparticipant", "rewritten": "In your entire life, did anyone at least 5 years older than you or an adult ever try to make you touch them sexually?"}
{"variant_id": "A_ace_10__overallhealth_emotionalproblem7days", "rewritten": "In the past 7 days, how often have you been bothered by memories of someone at least 5 years older trying to make you touch them sexually as a child?"}
{"variant_id": "A_ace_10__bmmrs_1", "rewritten": "As a child, someone at least 5 years older than me or an adult tried to make me touch them sexually."}
{"variant_id": "A_ace_10__sdoh_cpss_1", "rewritten": "In the last month, how often have you thought about someone at least 5 years older trying to make you touch them sexually as a child?"}
{"variant_id": "A_ace_10__gad7_1", "rewritten": "Having someone at least 5 years older than you try to make you touch them sexually as a child"}
{"variant_id": "A_ace_10__bfi2xs_1", "rewritten": "I am someone whom an older person or adult tried to make touch them sexually during childhood."}
{"variant_id": "A_ace_10__asrs_2", "rewritten": "How often, while growing up, did anyone at least 5 years older than you try to make you touch them sexually?"}
{"variant_id": "A_ace_10__cidi5_16", "rewritten": "Did anyone at least 5 years older than you or an adult ever, during childhood, try to make you touch them sexually?"}
{"variant_id": "A_ace_10__overallhealth_generalmentalhealth", "rewritten": "In general, how would you rate how often, as a child, someone at least 5 years older tried to make you touch them sexually?"}
{"variant_id": "B_ace_10__asrs_1", "rewritten": "During your first 18 years of life, how often did you have trouble wrapping up the final details of a project once the challenging parts were done?"}
{"variant_id": "B_ace_10__bfi2xs_12", "rewritten": "During your first 18 years of life, how often did you assume the best about people?"}
{"variant_id": "B_ace_10__cidi5_25", "rewritten": "During your first 18 years of life, how often were you unable to stop picking at your skin?"}
{"variant_id": "B_ace_10__bfi2xs_13", "rewritten": "During your first 18 years of life, how often were you reliable and able to be counted on?"}
{"variant_id": "B_ace_10__bmmrs_1", "rewritten": "During your first 18 years of life, how often did you feel God's (or a higher power's) presence?"}
{"variant_id": "B_ace_10__mhqukb_5", "rewritten": "During your first 18 years of life, how often did you feel sad, blue, or depressed for two weeks or more in a row?"}
{"variant_id": "B_ace_10__sdoh_eds_1", "rewritten": "During your first 18 years of life, how often were you treated with less courtesy than other people?"}
{"variant_id": "B_ace_10__bfi2xs_1", "rewritten": "During your first 18 years of life, how often were you quiet?"}
{"variant_id": "B_ace_10__hvs_1", "rewritten": "During your first 18 years of life, how often did you worry your food would run out before your family got money to buy more?"}
{"variant_id": "B_ace_10__gad7_1", "rewritten": "During your first 18 years of life, how often did you feel nervous, anxious, or on edge?"}
{"variant_id": "A_ace_11__asrs_1", "rewritten": "How often did anyone at least 5 years older than you or an adult force you to have sex?"}
{"variant_id": "A_ace_11__alcohol_alcoholparticipant", "rewritten": "In your entire life, did anyone at least 5 years older than you or an adult ever force you to have sex?"}
{"variant_id": "A_ace_11__overallhealth_emotionalproblem7days", "rewritten": "In the past 7 days, how often have you been bothered by memories of someone at least 5 years older forcing you to have sex as a child?"}
{"variant_id": "A_ace_11__bmmrs_1", "rewritten": "As a child, someone at least 5 years older than me or an adult forced me to have sex."}
{"variant_id": "A_ace_11__sdoh_cpss_1", "rewritten": "In the last month, how often have you thought about someone at least 5 years older forcing you to have sex as a child?"}
{"variant_id": "A_ace_11__gad7_1", "rewritten": "Having someone at least 5 years older than you force you to have sex as a child"}
{"variant_id": "A_ace_11__bfi2xs_1", "rewritten": "I am someone whom an older person or adult forced to have sex during childhood."}
{"variant_id": "A_ace_11__asrs_2", "rewritten": "How often, while growing up, did anyone at least 5 years older than you force you to have sex?"}
{"variant_id": "A_ace_11__cidi5_16", "rewritten": "Did anyone at least 5 years older than you or an adult ever, during childhood, force you to have sex?"}
{"variant_id": "A_ace_11__overallhealth_generalmentalhealth", "rewritten": "In general, how would you rate how often, as a child, someone at least 5 years older forced you to have sex?"}
{"variant_id": "B_ace_11__asrs_1", "rewritten": "During your first 18 years of life, how often did you have trouble wrapping up the final details of a project once the challenging parts were done?"}
{"variant_id": "B_ace_11__bfi2xs_12", "rewritten": "During your first 18 years of life, how often did you assume the best about people?"}
{"variant_id": "B_ace_11__cidi5_25", "rewritten": "During your first 18 years of life, how often were you unable to stop picking at your skin?"}
{"variant_id": "B_ace_11__bfi2xs_13", "rewritten": "During your first 18 years of life, how often were you reliable and able to be counted on?"}
{"variant_id": "B_ace_11__bmmrs_1", "rewritten": "During your first 18 years of life, how often did you feel God's (or a higher power's) presence?"}
{"variant_id": "B_ace_11__mhqukb_5", "rewritten": "During your first 18 years of life, how often did you feel sad, blue, or depressed for two weeks or more in a row?"}
{"variant_id": "B_ace_11__sdoh_eds_1", "rewritten": "During your first 18 years of life, how often were you treated with less courtesy than other people?"}
{"variant_id": "B_ace_11__bfi2xs_1", "rewritten": "During your first 18 years of life, how often were you quiet?"}
{"variant_id": "B_ace_11__hvs_1", "rewritten": "During your first 18 years of life, how often did you worry your food would run out before your family got money to buy more?"}
{"variant_id": "B_ace_11__gad7_1", "rewritten": "During your first 18 years of life, how often did you feel nervous, anxious, or on edge?"}
{"variant_id": "A_ace_2__asrs_1", "rewritten": "How often did you live with someone who was a problem drinker or alcoholic while growing up?"}
{"variant_id": "A_ace_2__alcohol_alcoholparticipant", "rewritten": "In your entire life, did you live with anyone who was a problem drinker or alcoholic?"}
{"variant_id": "A_ace_2__overallhealth_emotionalproblem7days", "rewritten": "In the past 7 days, how often have you been bothered by having grown up with someone who was a problem drinker or alcoholic?"}
{"variant_id": "A_ace_2__bmmrs_1", "rewritten": "I grew up living with someone who was a problem drinker or alcoholic."}
{"variant_id": "A_ace_2__sdoh_cpss_1", "rewritten": "In the last month, how often have you thought about having grown up with someone who was a problem drinker or alcoholic?"}
{"variant_id": "A_ace_2__gad7_1", "rewritten": "Having grown up with someone who was a problem drinker or alcoholic"}
{"variant_id": "A_ace_2__bfi2xs_1", "rewritten": "I am someone who grew up living with a problem drinker or alcoholic."}
{"variant_id": "A_ace_2__asrs_2", "rewritten": "How often, while growing up, did you live with someone who was a problem drinker or alcoholic?"}
{"variant_id": "A_ace_2__cidi5_16", "rewritten": "Did you ever, during childhood, live with anyone who was a problem drinker or alcoholic?"}
{"variant_id": "A_ace_2__overallhealth_generalmentalhealth", "rewritten": "In general, how would you rate how much you were affected by growing up with someone who was a problem drinker or alcoholic?"}
{"variant_id": "B_ace_2__asrs_1", "rewritten": "During your first 18 years of life, did you have trouble wrapping up the final details of a project once the challenging parts were done?"}
{"variant_id": "B_ace_2__bfi2xs_12", "rewritten": "During your first 18 years of life, did you assume the best about people?"}
{"variant_id": "B_ace_2__cidi5_25", "rewritten": "During your first 18 years of life, were you unable to stop picking at your skin?"}
{"variant_id": "B_ace_2__bfi2xs_13", "rewritten": "During your first 18 years of life, were you reliable and able to be counted on?"}
{"variant_id": "B_ace_2__bmmrs_1", "rewritten": "During your first 18 years of life, did you feel God's (or a higher power's) presence?"}
{"variant_id": "B_ace_2__mhqukb_5", "rewritten": "During your first 18 years of life, did you have a time when you felt sad, blue, or depressed for two weeks or more in a row?"}
{"variant_id": "B_ace_2__sdoh_eds_1", "rewritten": "During your first 18 years of life, were you treated with less courtesy than other people?"}
{"variant_id": "B_ace_2__bfi2xs_1", "rewritten": "During your first 18 years of life, did you tend to be quiet?"}
{"variant_id": "B_ace_2__hvs_1", "rewritten": "During your first 18 years of life, did you worry whether your food would run out before your family got money to buy more?"}
{"variant_id": "B_ace_2__gad7_1", "rewritten": "During your first 18 years of life, did you feel nervous, anxious, or on edge?"}
```
