## Supplementary material for "Scoring respondents on a semantic frame of reference identifies a group that is burdened across many questionnaires and reaches care less easily": batch_s116-135.jsonl

```
{"variant_id": "A_ace_3__asrs_1", "rewritten": "How often did you live with someone who used illegal street drugs or abused prescription medications while growing up?"}
{"variant_id": "A_ace_3__alcohol_alcoholparticipant", "rewritten": "In your entire life, did you live with anyone who used illegal street drugs or abused prescription medications?"}
{"variant_id": "A_ace_3__overallhealth_emotionalproblem7days", "rewritten": "In the past 7 days, how often have you been bothered by having grown up with someone who used illegal street drugs or abused prescription medications?"}
{"variant_id": "A_ace_3__bmmrs_1", "rewritten": "I grew up living with someone who used illegal street drugs or abused prescription medications."}
{"variant_id": "A_ace_3__sdoh_cpss_1", "rewritten": "In the last month, how often have you thought about having grown up with someone who used illegal street drugs or abused prescription medications?"}
{"variant_id": "A_ace_3__gad7_1", "rewritten": "Having grown up with someone who used illegal street drugs or abused prescription medications"}
{"variant_id": "A_ace_3__bfi2xs_1", "rewritten": "I am someone who grew up living with a person who used illegal street drugs or abused prescription medications."}
{"variant_id": "A_ace_3__asrs_2", "rewritten": "How often, while growing up, did you live with someone who used illegal street drugs or abused prescription medications?"}
{"variant_id": "A_ace_3__cidi5_16", "rewritten": "Did you ever, during childhood, live with anyone who used illegal street drugs or abused prescription medications?"}
{"variant_id": "A_ace_3__overallhealth_generalmentalhealth", "rewritten": "In general, how would you rate how much you were affected by growing up with someone who used illegal street drugs or abused prescription medications?"}
{"variant_id": "B_ace_3__asrs_1", "rewritten": "During your first 18 years of life, did you have trouble wrapping up the final details of a project once the challenging parts were done?"}
{"variant_id": "B_ace_3__bfi2xs_12", "rewritten": "During your first 18 years of life, did you assume the best about people?"}
{"variant_id": "B_ace_3__cidi5_25", "rewritten": "During your first 18 years of life, were you unable to stop picking at your skin?"}
{"variant_id": "B_ace_3__bfi2xs_13", "rewritten": "During your first 18 years of life, were you reliable and able to be counted on?"}
{"variant_id": "B_ace_3__bmmrs_1", "rewritten": "During your first 18 years of life, did you feel God's (or a higher power's) presence?"}
{"variant_id": "B_ace_3__mhqukb_5", "rewritten": "During your first 18 years of life, did you have a time when you felt sad, blue, or depressed for two weeks or more in a row?"}
{"variant_id": "B_ace_3__sdoh_eds_1", "rewritten": "During your first 18 years of life, were you treated with less courtesy than other people?"}
{"variant_id": "B_ace_3__bfi2xs_1", "rewritten": "During your first 18 years of life, did you tend to be quiet?"}
{"variant_id": "B_ace_3__hvs_1", "rewritten": "During your first 18 years of life, did you worry whether your food would run out before your family got money to buy more?"}
{"variant_id": "B_ace_3__gad7_1", "rewritten": "During your first 18 years of life, did you feel nervous, anxious, or on edge?"}
{"variant_id": "A_ace_5__asrs_1", "rewritten": "How often, while growing up, were your parents separated or divorced?"}
{"variant_id": "A_ace_5__alcohol_alcoholparticipant", "rewritten": "In your entire life, were your parents separated or divorced?"}
{"variant_id": "A_ace_5__overallhealth_emotionalproblem7days", "rewritten": "In the past 7 days, how often have you been bothered by your parents having been separated or divorced?"}
{"variant_id": "A_ace_5__bmmrs_1", "rewritten": "My parents were separated or divorced while I was growing up."}
{"variant_id": "A_ace_5__sdoh_cpss_1", "rewritten": "In the last month, how often have you thought about your parents having been separated or divorced?"}
{"variant_id": "A_ace_5__gad7_1", "rewritten": "Having parents who were separated or divorced"}
{"variant_id": "A_ace_5__bfi2xs_1", "rewritten": "I am someone whose parents were separated or divorced."}
{"variant_id": "A_ace_5__asrs_2", "rewritten": "How often, during your childhood, were your parents separated or divorced?"}
{"variant_id": "A_ace_5__cidi5_16", "rewritten": "Did your parents ever, during your childhood, get separated or divorced?"}
{"variant_id": "A_ace_5__overallhealth_generalmentalhealth", "rewritten": "In general, how would you rate how much you were affected by your parents being separated or divorced?"}
{"variant_id": "B_ace_5__asrs_1", "rewritten": "During your first 18 years of life, did you have trouble wrapping up the final details of a project once the challenging parts were done?"}
{"variant_id": "B_ace_5__bfi2xs_12", "rewritten": "During your first 18 years of life, did you assume the best about people?"}
{"variant_id": "B_ace_5__cidi5_25", "rewritten": "During your first 18 years of life, were you unable to stop picking at your skin?"}
{"variant_id": "B_ace_5__bfi2xs_13", "rewritten": "During your first 18 years of life, were you reliable and able to be counted on?"}
{"variant_id": "B_ace_5__bmmrs_1", "rewritten": "During your first 18 years of life, did you feel God's (or a higher power's) presence?"}
{"variant_id": "B_ace_5__mhqukb_5", "rewritten": "During your first 18 years of life, did you have a time when you felt sad, blue, or depressed for two weeks or more in a row?"}
{"variant_id": "B_ace_5__sdoh_eds_1", "rewritten": "During your first 18 years of life, were you treated with less courtesy than other people?"}
{"variant_id": "B_ace_5__bfi2xs_1", "rewritten": "During your first 18 years of life, did you tend to be quiet?"}
{"variant_id": "B_ace_5__hvs_1", "rewritten": "During your first 18 years of life, did you worry whether your food would run out before your family got money to buy more?"}
{"variant_id": "B_ace_5__gad7_1", "rewritten": "During your first 18 years of life, did you feel nervous, anxious, or on edge?"}
{"variant_id": "A_ace_6__asrs_1", "rewritten": "How often did your parents or adults in your home slap, hit, kick, punch, or beat each other up while you were growing up?"}
{"variant_id": "A_ace_6__alcohol_alcoholparticipant", "rewritten": "In your entire life, did your parents or adults in your home ever slap, hit, kick, punch, or beat each other up?"}
{"variant_id": "A_ace_6__overallhealth_emotionalproblem7days", "rewritten": "In the past 7 days, how often have you been bothered by memories of your parents or adults in your home slapping, hitting, kicking, punching, or beating each other up?"}
{"variant_id": "A_ace_6__bmmrs_1", "rewritten": "While I was growing up, my parents or adults in my home slapped, hit, kicked, punched, or beat each other up."}
{"variant_id": "A_ace_6__sdoh_cpss_1", "rewritten": "In the last month, how often have you thought about your parents or adults in your home slapping, hitting, kicking, punching, or beating each other up?"}
{"variant_id": "A_ace_6__gad7_1", "rewritten": "Your parents or adults in your home slapping, hitting, kicking, punching, or beating each other up"}
{"variant_id": "A_ace_6__bfi2xs_1", "rewritten": "I am someone whose parents or adults in the home slapped, hit, kicked, punched, or beat each other up."}
{"variant_id": "A_ace_6__asrs_2", "rewritten": "How often, during your childhood, did your parents or adults in your home slap, hit, kick, punch, or beat each other up?"}
{"variant_id": "A_ace_6__cidi5_16", "rewritten": "Did your parents or adults in your home ever, during your childhood, slap, hit, kick, punch, or beat each other up?"}
{"variant_id": "A_ace_6__overallhealth_generalmentalhealth", "rewritten": "In general, how would you rate how often your parents or adults in your home slapped, hit, kicked, punched, or beat each other up?"}
{"variant_id": "B_ace_6__asrs_1", "rewritten": "During your first 18 years of life, how often did you have trouble wrapping up the final details of a project once the challenging parts were done?"}
{"variant_id": "B_ace_6__bfi2xs_12", "rewritten": "During your first 18 years of life, how often did you assume the best about people?"}
{"variant_id": "B_ace_6__cidi5_25", "rewritten": "During your first 18 years of life, how often were you unable to stop picking at your skin?"}
{"variant_id": "B_ace_6__bfi2xs_13", "rewritten": "During your first 18 years of life, how often were you reliable and able to be counted on?"}
{"variant_id": "B_ace_6__bmmrs_1", "rewritten": "During your first 18 years of life, how often did you feel God's (or a higher power's) presence?"}
{"variant_id": "B_ace_6__mhqukb_5", "rewritten": "During your first 18 years of life, how often did you feel sad, blue, or depressed for two weeks or more in a row?"}
{"variant_id": "B_ace_6__sdoh_eds_1", "rewritten": "During your first 18 years of life, how often were you treated with less courtesy than other people?"}
{"variant_id": "B_ace_6__bfi2xs_1", "rewritten": "During your first 18 years of life, how often were you quiet?"}
{"variant_id": "B_ace_6__hvs_1", "rewritten": "During your first 18 years of life, how often did you worry your food would run out before your family got money to buy more?"}
{"variant_id": "B_ace_6__gad7_1", "rewritten": "During your first 18 years of life, how often did you feel nervous, anxious, or on edge?"}
{"variant_id": "A_ace_7__asrs_1", "rewritten": "How often did a parent or adult in your home hit, beat, kick, or physically hurt you while you were growing up, not including spanking?"}
{"variant_id": "A_ace_7__alcohol_alcoholparticipant", "rewritten": "In your entire life, did a parent or adult in your home ever hit, beat, kick, or physically hurt you, not including spanking?"}
{"variant_id": "A_ace_7__overallhealth_emotionalproblem7days", "rewritten": "In the past 7 days, how often have you been bothered by memories of a parent or adult hitting, beating, kicking, or physically hurting you as a child?"}
{"variant_id": "A_ace_7__bmmrs_1", "rewritten": "As a child, a parent or adult in my home hit, beat, kicked, or physically hurt me, not including spanking."}
{"variant_id": "A_ace_7__sdoh_cpss_1", "rewritten": "In the last month, how often have you thought about a parent or adult hitting, beating, kicking, or physically hurting you as a child?"}
{"variant_id": "A_ace_7__gad7_1", "rewritten": "A parent or adult in your home hitting, beating, kicking, or physically hurting you"}
{"variant_id": "A_ace_7__bfi2xs_1", "rewritten": "I am someone whom a parent or adult in the home hit, beat, kicked, or physically hurt as a child."}
{"variant_id": "A_ace_7__asrs_2", "rewritten": "How often, before age 18, did a parent or adult in your home hit, beat, kick, or physically hurt you, not including spanking?"}
{"variant_id": "A_ace_7__cidi5_16", "rewritten": "Did a parent or adult in your home ever, before age 18, hit, beat, kick, or physically hurt you, not including spanking?"}
{"variant_id": "A_ace_7__overallhealth_generalmentalhealth", "rewritten": "In general, how would you rate how often a parent or adult in your home hit, beat, kicked, or physically hurt you as a child?"}
{"variant_id": "B_ace_7__asrs_1", "rewritten": "Before age 18, how often did you have trouble wrapping up the final details of a project once the challenging parts were done?"}
{"variant_id": "B_ace_7__bfi2xs_12", "rewritten": "Before age 18, how often did you assume the best about people?"}
{"variant_id": "B_ace_7__cidi5_25", "rewritten": "Before age 18, how often were you unable to stop picking at your skin?"}
{"variant_id": "B_ace_7__bfi2xs_13", "rewritten": "Before age 18, how often were you reliable and able to be counted on?"}
{"variant_id": "B_ace_7__bmmrs_1", "rewritten": "Before age 18, how often did you feel God's (or a higher power's) presence?"}
{"variant_id": "B_ace_7__mhqukb_5", "rewritten": "Before age 18, how often did you feel sad, blue, or depressed for two weeks or more in a row?"}
{"variant_id": "B_ace_7__sdoh_eds_1", "rewritten": "Before age 18, how often were you treated with less courtesy than other people?"}
{"variant_id": "B_ace_7__bfi2xs_1", "rewritten": "Before age 18, how often were you quiet?"}
{"variant_id": "B_ace_7__hvs_1", "rewritten": "Before age 18, how often did you worry your food would run out before your family got money to buy more?"}
{"variant_id": "B_ace_7__gad7_1", "rewritten": "Before age 18, how often did you feel nervous, anxious, or on edge?"}
{"variant_id": "A_ace_8__asrs_1", "rewritten": "How often did a parent or adult in your home swear at you, insult you, or put you down while you were growing up?"}
{"variant_id": "A_ace_8__alcohol_alcoholparticipant", "rewritten": "In your entire life, did a parent or adult in your home ever swear at you, insult you, or put you down?"}
{"variant_id": "A_ace_8__overallhealth_emotionalproblem7days", "rewritten": "In the past 7 days, how often have you been bothered by memories of a parent or adult swearing at you, insulting you, or putting you down as a child?"}
{"variant_id": "A_ace_8__bmmrs_1", "rewritten": "As a child, a parent or adult in my home swore at me, insulted me, or put me down."}
{"variant_id": "A_ace_8__sdoh_cpss_1", "rewritten": "In the last month, how often have you thought about a parent or adult swearing at you, insulting you, or putting you down as a child?"}
{"variant_id": "A_ace_8__gad7_1", "rewritten": "A parent or adult in your home swearing at you, insulting you, or putting you down"}
{"variant_id": "A_ace_8__bfi2xs_1", "rewritten": "I am someone whom a parent or adult in the home swore at, insulted, or put down as a child."}
{"variant_id": "A_ace_8__asrs_2", "rewritten": "How often, during your childhood, did a parent or adult in your home swear at you, insult you, or put you down?"}
{"variant_id": "A_ace_8__cidi5_16", "rewritten": "Did a parent or adult in your home ever, during your childhood, swear at you, insult you, or put you down?"}
{"variant_id": "A_ace_8__overallhealth_generalmentalhealth", "rewritten": "In general, how would you rate how often a parent or adult in your home swore at you, insulted you, or put you down as a child?"}
{"variant_id": "B_ace_8__asrs_1", "rewritten": "During your first 18 years of life, how often did you have trouble wrapping up the final details of a project once the challenging parts were done?"}
{"variant_id": "B_ace_8__bfi2xs_12", "rewritten": "During your first 18 years of life, how often did you assume the best about people?"}
{"variant_id": "B_ace_8__cidi5_25", "rewritten": "During your first 18 years of life, how often were you unable to stop picking at your skin?"}
{"variant_id": "B_ace_8__bfi2xs_13", "rewritten": "During your first 18 years of life, how often were you reliable and able to be counted on?"}
{"variant_id": "B_ace_8__bmmrs_1", "rewritten": "During your first 18 years of life, how often did you feel God's (or a higher power's) presence?"}
{"variant_id": "B_ace_8__mhqukb_5", "rewritten": "During your first 18 years of life, how often did you feel sad, blue, or depressed for two weeks or more in a row?"}
{"variant_id": "B_ace_8__sdoh_eds_1", "rewritten": "During your first 18 years of life, how often were you treated with less courtesy than other people?"}
{"variant_id": "B_ace_8__bfi2xs_1", "rewritten": "During your first 18 years of life, how often were you quiet?"}
{"variant_id": "B_ace_8__hvs_1", "rewritten": "During your first 18 years of life, how often did you worry your food would run out before your family got money to buy more?"}
{"variant_id": "B_ace_8__gad7_1", "rewritten": "During your first 18 years of life, how often did you feel nervous, anxious, or on edge?"}
{"variant_id": "A_ace_9__asrs_1", "rewritten": "How often did anyone at least 5 years older than you or an adult touch you sexually while you were growing up?"}
{"variant_id": "A_ace_9__alcohol_alcoholparticipant", "rewritten": "In your entire life, did anyone at least 5 years older than you or an adult ever touch you sexually?"}
{"variant_id": "A_ace_9__overallhealth_emotionalproblem7days", "rewritten": "In the past 7 days, how often have you been bothered by memories of someone at least 5 years older touching you sexually as a child?"}
{"variant_id": "A_ace_9__bmmrs_1", "rewritten": "As a child, someone at least 5 years older than me or an adult touched me sexually."}
{"variant_id": "A_ace_9__sdoh_cpss_1", "rewritten": "In the last month, how often have you thought about someone at least 5 years older touching you sexually as a child?"}
{"variant_id": "A_ace_9__gad7_1", "rewritten": "Having someone at least 5 years older than you touch you sexually as a child"}
{"variant_id": "A_ace_9__bfi2xs_1", "rewritten": "I am someone whom an older person or adult touched sexually during childhood."}
{"variant_id": "A_ace_9__asrs_2", "rewritten": "How often, while growing up, did anyone at least 5 years older than you touch you sexually?"}
{"variant_id": "A_ace_9__cidi5_16", "rewritten": "Did anyone at least 5 years older than you or an adult ever, during childhood, touch you sexually?"}
{"variant_id": "A_ace_9__overallhealth_generalmentalhealth", "rewritten": "In general, how would you rate how often, as a child, someone at least 5 years older touched you sexually?"}
{"variant_id": "B_ace_9__asrs_1", "rewritten": "During your first 18 years of life, how often did you have trouble wrapping up the final details of a project once the challenging parts were done?"}
{"variant_id": "B_ace_9__bfi2xs_12", "rewritten": "During your first 18 years of life, how often did you assume the best about people?"}
{"variant_id": "B_ace_9__cidi5_25", "rewritten": "During your first 18 years of life, how often were you unable to stop picking at your skin?"}
{"variant_id": "B_ace_9__bfi2xs_13", "rewritten": "During your first 18 years of life, how often were you reliable and able to be counted on?"}
{"variant_id": "B_ace_9__bmmrs_1", "rewritten": "During your first 18 years of life, how often did you feel God's (or a higher power's) presence?"}
{"variant_id": "B_ace_9__mhqukb_5", "rewritten": "During your first 18 years of life, how often did you feel sad, blue, or depressed for two weeks or more in a row?"}
{"variant_id": "B_ace_9__sdoh_eds_1", "rewritten": "During your first 18 years of life, how often were you treated with less courtesy than other people?"}
{"variant_id": "B_ace_9__bfi2xs_1", "rewritten": "During your first 18 years of life, how often were you quiet?"}
{"variant_id": "B_ace_9__hvs_1", "rewritten": "During your first 18 years of life, how often did you worry your food would run out before your family got money to buy more?"}
{"variant_id": "B_ace_9__gad7_1", "rewritten": "During your first 18 years of life, how often did you feel nervous, anxious, or on edge?"}
{"variant_id": "A_cidi5_5__asrs_1", "rewritten": "How often do you have an experience where your life is in danger or threatened?"}
{"variant_id": "A_cidi5_5__overallhealth_emotionalproblem7days", "rewritten": "In the past 7 days, how often have you been bothered by memories of an experience where your life was in danger or threatened?"}
{"variant_id": "A_cidi5_5__bmmrs_1", "rewritten": "I have had an experience where my life was in danger or threatened."}
{"variant_id": "A_cidi5_5__sdoh_cpss_1", "rewritten": "In the last month, how often have you thought about an experience where your life was in danger or threatened?"}
{"variant_id": "A_cidi5_5__gad7_1", "rewritten": "Having an experience where your life was in danger or threatened"}
{"variant_id": "A_cidi5_5__bfi2xs_1", "rewritten": "I am someone who has had an experience where my life was in danger or threatened."}
{"variant_id": "A_cidi5_5__asrs_2", "rewritten": "How often have you had an experience where your life was in danger or threatened?"}
{"variant_id": "A_cidi5_5__overallhealth_generalmentalhealth", "rewritten": "In general, how would you rate how often you have had an experience where your life was in danger or threatened?"}
{"variant_id": "A_cidi5_5__bmmrs_2", "rewritten": "I find that I have had an experience where my life was in danger or threatened."}
{"variant_id": "A_cidi5_5__sdoh_cpss_10", "rewritten": "In the last month, how often have you thought about a time your life was in danger or threatened?"}
{"variant_id": "B_cidi5_5__asrs_1", "rewritten": "In your life, have you ever had trouble wrapping up the final details of a project once the challenging parts were done?"}
{"variant_id": "B_cidi5_5__bfi2xs_12", "rewritten": "In your life, have you ever assumed the best about people?"}
{"variant_id": "B_cidi5_5__ace_1", "rewritten": "In your life, have you ever, during your first 18 years, lived with anyone who was depressed, mentally ill, or suicidal?"}
{"variant_id": "B_cidi5_5__bfi2xs_13", "rewritten": "In your life, have you ever been reliable and able to be counted on?"}
{"variant_id": "B_cidi5_5__bmmrs_1", "rewritten": "In your life, have you ever felt God's (or a higher power's) presence?"}
{"variant_id": "B_cidi5_5__phq9_1", "rewritten": "In your life, have you ever had little interest or pleasure in doing things?"}
{"variant_id": "B_cidi5_5__sdoh_eds_1", "rewritten": "In your life, have you ever been treated with less courtesy than other people?"}
{"variant_id": "B_cidi5_5__bfi2xs_1", "rewritten": "In your life, have you ever been a quiet person?"}
{"variant_id": "B_cidi5_5__hvs_1", "rewritten": "In your life, have you ever worried whether your food would run out before you got money to buy more?"}
{"variant_id": "B_cidi5_5__gad7_1", "rewritten": "In your life, have you ever felt nervous, anxious, or on edge?"}
{"variant_id": "A_gad7_1__asrs_1", "rewritten": "How often do you feel nervous, anxious, or on edge?"}
{"variant_id": "A_gad7_1__alcohol_alcoholparticipant", "rewritten": "In your entire life, have you felt nervous, anxious, or on edge?"}
{"variant_id": "A_gad7_1__overallhealth_emotionalproblem7days", "rewritten": "In the past 7 days, how often have you felt nervous, anxious, or on edge?"}
{"variant_id": "A_gad7_1__bmmrs_1", "rewritten": "I feel nervous, anxious, or on edge."}
{"variant_id": "A_gad7_1__sdoh_cpss_1", "rewritten": "In the last month, how often have you felt nervous, anxious, or on edge?"}
{"variant_id": "A_gad7_1__bfi2xs_1", "rewritten": "I am someone who feels nervous, anxious, or on edge."}
{"variant_id": "A_gad7_1__asrs_2", "rewritten": "How often do you feel on edge, nervous, or anxious?"}
{"variant_id": "A_gad7_1__cidi5_16", "rewritten": "Did you ever in your life feel nervous, anxious, or on edge?"}
{"variant_id": "A_gad7_1__overallhealth_generalmentalhealth", "rewritten": "In general, how would you rate how often you feel nervous, anxious, or on edge?"}
{"variant_id": "A_gad7_1__bmmrs_2", "rewritten": "I find that I feel nervous, anxious, or on edge."}
{"variant_id": "B_gad7_1__asrs_1", "rewritten": "Having trouble wrapping up the final details of a project once the challenging parts are done"}
{"variant_id": "B_gad7_1__bfi2xs_12", "rewritten": "Assuming the best about people"}
{"variant_id": "B_gad7_1__cidi5_25", "rewritten": "Being unable to stop picking at your skin"}
{"variant_id": "B_gad7_1__ace_1", "rewritten": "Having grown up with someone who was depressed, mentally ill, or suicidal"}
{"variant_id": "B_gad7_1__bfi2xs_13", "rewritten": "Being reliable and able to be counted on"}
{"variant_id": "B_gad7_1__bmmrs_1", "rewritten": "Feeling God's (or a higher power's) presence"}
{"variant_id": "B_gad7_1__mhqukb_5", "rewritten": "Feeling sad, blue, or depressed for two weeks or more"}
{"variant_id": "B_gad7_1__sdoh_eds_1", "rewritten": "Being treated with less courtesy than other people"}
{"variant_id": "B_gad7_1__bfi2xs_1", "rewritten": "Tending to be quiet"}
{"variant_id": "B_gad7_1__hvs_1", "rewritten": "Worrying that your food will run out before you get money to buy more"}
{"variant_id": "A_gad7_2__asrs_1", "rewritten": "How often are you not able to stop or control worrying?"}
{"variant_id": "A_gad7_2__alcohol_alcoholparticipant", "rewritten": "In your entire life, have you been unable to stop or control worrying?"}
{"variant_id": "A_gad7_2__overallhealth_emotionalproblem7days", "rewritten": "In the past 7 days, how often have you been unable to stop or control worrying?"}
{"variant_id": "A_gad7_2__bmmrs_1", "rewritten": "I am not able to stop or control worrying."}
{"variant_id": "A_gad7_2__sdoh_cpss_1", "rewritten": "In the last month, how often have you been unable to stop or control worrying?"}
{"variant_id": "A_gad7_2__bfi2xs_1", "rewritten": "I am someone who is not able to stop or control worrying."}
{"variant_id": "A_gad7_2__asrs_2", "rewritten": "How often are you unable to stop or control your worrying?"}
{"variant_id": "A_gad7_2__cidi5_16", "rewritten": "Did you ever in your life feel unable to stop or control worrying?"}
{"variant_id": "A_gad7_2__overallhealth_generalmentalhealth", "rewritten": "In general, how would you rate how often you are unable to stop or control worrying?"}
{"variant_id": "A_gad7_2__bmmrs_2", "rewritten": "I find that I am not able to stop or control worrying."}
{"variant_id": "B_gad7_2__asrs_1", "rewritten": "Having trouble wrapping up the final details of a project once the challenging parts are done"}
{"variant_id": "B_gad7_2__bfi2xs_12", "rewritten": "Assuming the best about people"}
{"variant_id": "B_gad7_2__cidi5_25", "rewritten": "Being unable to stop picking at your skin"}
{"variant_id": "B_gad7_2__ace_1", "rewritten": "Having grown up with someone who was depressed, mentally ill, or suicidal"}
{"variant_id": "B_gad7_2__bfi2xs_13", "rewritten": "Being reliable and able to be counted on"}
{"variant_id": "B_gad7_2__bmmrs_1", "rewritten": "Feeling God's (or a higher power's) presence"}
{"variant_id": "B_gad7_2__mhqukb_5", "rewritten": "Feeling sad, blue, or depressed for two weeks or more"}
{"variant_id": "B_gad7_2__sdoh_eds_1", "rewritten": "Being treated with less courtesy than other people"}
{"variant_id": "B_gad7_2__bfi2xs_1", "rewritten": "Tending to be quiet"}
{"variant_id": "B_gad7_2__hvs_1", "rewritten": "Worrying that your food will run out before you get money to buy more"}
{"variant_id": "A_gad7_3__asrs_1", "rewritten": "How often do you worry too much about different things?"}
{"variant_id": "A_gad7_3__alcohol_alcoholparticipant", "rewritten": "In your entire life, have you worried too much about different things?"}
{"variant_id": "A_gad7_3__overallhealth_emotionalproblem7days", "rewritten": "In the past 7 days, how often have you worried too much about different things?"}
{"variant_id": "A_gad7_3__bmmrs_1", "rewritten": "I worry too much about different things."}
{"variant_id": "A_gad7_3__sdoh_cpss_1", "rewritten": "In the last month, how often have you worried too much about different things?"}
{"variant_id": "A_gad7_3__bfi2xs_1", "rewritten": "I am someone who worries too much about different things."}
{"variant_id": "A_gad7_3__asrs_2", "rewritten": "How often do you find yourself worrying too much about different things?"}
{"variant_id": "A_gad7_3__cidi5_16", "rewritten": "Did you ever in your life worry too much about different things?"}
{"variant_id": "A_gad7_3__overallhealth_generalmentalhealth", "rewritten": "In general, how would you rate how often you worry too much about different things?"}
{"variant_id": "A_gad7_3__bmmrs_2", "rewritten": "I find that I worry too much about different things."}
{"variant_id": "B_gad7_3__asrs_1", "rewritten": "Having trouble wrapping up the final details of a project once the challenging parts are done"}
{"variant_id": "B_gad7_3__bfi2xs_12", "rewritten": "Assuming the best about people"}
{"variant_id": "B_gad7_3__cidi5_25", "rewritten": "Being unable to stop picking at your skin"}
{"variant_id": "B_gad7_3__ace_1", "rewritten": "Having grown up with someone who was depressed, mentally ill, or suicidal"}
{"variant_id": "B_gad7_3__bfi2xs_13", "rewritten": "Being reliable and able to be counted on"}
{"variant_id": "B_gad7_3__bmmrs_1", "rewritten": "Feeling God's (or a higher power's) presence"}
{"variant_id": "B_gad7_3__mhqukb_5", "rewritten": "Feeling sad, blue, or depressed for two weeks or more"}
{"variant_id": "B_gad7_3__sdoh_eds_1", "rewritten": "Being treated with less courtesy than other people"}
{"variant_id": "B_gad7_3__bfi2xs_1", "rewritten": "Tending to be quiet"}
{"variant_id": "B_gad7_3__hvs_1", "rewritten": "Worrying that your food will run out before you get money to buy more"}
{"variant_id": "A_gad7_4__asrs_1", "rewritten": "How often do you have trouble relaxing?"}
{"variant_id": "A_gad7_4__alcohol_alcoholparticipant", "rewritten": "In your entire life, have you had trouble relaxing?"}
{"variant_id": "A_gad7_4__overallhealth_emotionalproblem7days", "rewritten": "In the past 7 days, how often have you had trouble relaxing?"}
{"variant_id": "A_gad7_4__bmmrs_1", "rewritten": "I have trouble relaxing."}
{"variant_id": "A_gad7_4__sdoh_cpss_1", "rewritten": "In the last month, how often have you had trouble relaxing?"}
{"variant_id": "A_gad7_4__bfi2xs_1", "rewritten": "I am someone who has trouble relaxing."}
{"variant_id": "A_gad7_4__asrs_2", "rewritten": "How often do you struggle to relax?"}
{"variant_id": "A_gad7_4__cidi5_16", "rewritten": "Did you ever in your life have trouble relaxing?"}
{"variant_id": "A_gad7_4__overallhealth_generalmentalhealth", "rewritten": "In general, how would you rate how much trouble you have relaxing?"}
{"variant_id": "A_gad7_4__bmmrs_2", "rewritten": "I find that I have trouble relaxing."}
{"variant_id": "B_gad7_4__asrs_1", "rewritten": "Having trouble wrapping up the final details of a project once the challenging parts are done"}
{"variant_id": "B_gad7_4__bfi2xs_12", "rewritten": "Assuming the best about people"}
{"variant_id": "B_gad7_4__cidi5_25", "rewritten": "Being unable to stop picking at your skin"}
{"variant_id": "B_gad7_4__ace_1", "rewritten": "Having grown up with someone who was depressed, mentally ill, or suicidal"}
{"variant_id": "B_gad7_4__bfi2xs_13", "rewritten": "Being reliable and able to be counted on"}
{"variant_id": "B_gad7_4__bmmrs_1", "rewritten": "Feeling God's (or a higher power's) presence"}
{"variant_id": "B_gad7_4__mhqukb_5", "rewritten": "Feeling sad, blue, or depressed for two weeks or more"}
{"variant_id": "B_gad7_4__sdoh_eds_1", "rewritten": "Being treated with less courtesy than other people"}
{"variant_id": "B_gad7_4__bfi2xs_1", "rewritten": "Tending to be quiet"}
{"variant_id": "B_gad7_4__hvs_1", "rewritten": "Worrying that your food will run out before you get money to buy more"}
{"variant_id": "A_gad7_5__asrs_1", "rewritten": "How often are you so restless that it is hard to sit still?"}
{"variant_id": "A_gad7_5__alcohol_alcoholparticipant", "rewritten": "In your entire life, have you been so restless that it was hard to sit still?"}
{"variant_id": "A_gad7_5__overallhealth_emotionalproblem7days", "rewritten": "In the past 7 days, how often have you been so restless that it was hard to sit still?"}
{"variant_id": "A_gad7_5__bmmrs_1", "rewritten": "I am so restless that it is hard to sit still."}
{"variant_id": "A_gad7_5__sdoh_cpss_1", "rewritten": "In the last month, how often have you been so restless that it was hard to sit still?"}
{"variant_id": "A_gad7_5__bfi2xs_1", "rewritten": "I am someone who is so restless that it is hard to sit still."}
{"variant_id": "A_gad7_5__asrs_2", "rewritten": "How often are you so restless that you cannot sit still?"}
{"variant_id": "A_gad7_5__cidi5_16", "rewritten": "Did you ever in your life feel so restless that it was hard to sit still?"}
{"variant_id": "A_gad7_5__overallhealth_generalmentalhealth", "rewritten": "In general, how would you rate how often you are so restless that it is hard to sit still?"}
{"variant_id": "A_gad7_5__bmmrs_2", "rewritten": "I find that I am so restless that it is hard to sit still."}
{"variant_id": "B_gad7_5__asrs_1", "rewritten": "Having trouble wrapping up the final details of a project once the challenging parts are done"}
{"variant_id": "B_gad7_5__bfi2xs_12", "rewritten": "Assuming the best about people"}
{"variant_id": "B_gad7_5__cidi5_25", "rewritten": "Being unable to stop picking at your skin"}
{"variant_id": "B_gad7_5__ace_1", "rewritten": "Having grown up with someone who was depressed, mentally ill, or suicidal"}
{"variant_id": "B_gad7_5__bfi2xs_13", "rewritten": "Being reliable and able to be counted on"}
{"variant_id": "B_gad7_5__bmmrs_1", "rewritten": "Feeling God's (or a higher power's) presence"}
{"variant_id": "B_gad7_5__mhqukb_5", "rewritten": "Feeling sad, blue, or depressed for two weeks or more"}
{"variant_id": "B_gad7_5__sdoh_eds_1", "rewritten": "Being treated with less courtesy than other people"}
{"variant_id": "B_gad7_5__bfi2xs_1", "rewritten": "Tending to be quiet"}
{"variant_id": "B_gad7_5__hvs_1", "rewritten": "Worrying that your food will run out before you get money to buy more"}
{"variant_id": "A_gad7_6__asrs_1", "rewritten": "How often do you become easily annoyed or irritable?"}
{"variant_id": "A_gad7_6__alcohol_alcoholparticipant", "rewritten": "In your entire life, have you become easily annoyed or irritable?"}
{"variant_id": "A_gad7_6__overallhealth_emotionalproblem7days", "rewritten": "In the past 7 days, how often have you become easily annoyed or irritable?"}
{"variant_id": "A_gad7_6__bmmrs_1", "rewritten": "I become easily annoyed or irritable."}
{"variant_id": "A_gad7_6__sdoh_cpss_1", "rewritten": "In the last month, how often have you become easily annoyed or irritable?"}
{"variant_id": "A_gad7_6__bfi2xs_1", "rewritten": "I am someone who becomes easily annoyed or irritable."}
{"variant_id": "A_gad7_6__asrs_2", "rewritten": "How often do you get easily annoyed or irritable?"}
{"variant_id": "A_gad7_6__cidi5_16", "rewritten": "Did you ever in your life become easily annoyed or irritable?"}
{"variant_id": "A_gad7_6__overallhealth_generalmentalhealth", "rewritten": "In general, how would you rate how often you become easily annoyed or irritable?"}
{"variant_id": "A_gad7_6__bmmrs_2", "rewritten": "I find that I become easily annoyed or irritable."}
{"variant_id": "B_gad7_6__asrs_1", "rewritten": "Having trouble wrapping up the final details of a project once the challenging parts are done"}
{"variant_id": "B_gad7_6__bfi2xs_12", "rewritten": "Assuming the best about people"}
{"variant_id": "B_gad7_6__cidi5_25", "rewritten": "Being unable to stop picking at your skin"}
{"variant_id": "B_gad7_6__ace_1", "rewritten": "Having grown up with someone who was depressed, mentally ill, or suicidal"}
{"variant_id": "B_gad7_6__bfi2xs_13", "rewritten": "Being reliable and able to be counted on"}
{"variant_id": "B_gad7_6__bmmrs_1", "rewritten": "Feeling God's (or a higher power's) presence"}
{"variant_id": "B_gad7_6__mhqukb_5", "rewritten": "Feeling sad, blue, or depressed for two weeks or more"}
{"variant_id": "B_gad7_6__sdoh_eds_1", "rewritten": "Being treated with less courtesy than other people"}
{"variant_id": "B_gad7_6__bfi2xs_1", "rewritten": "Tending to be quiet"}
{"variant_id": "B_gad7_6__hvs_1", "rewritten": "Worrying that your food will run out before you get money to buy more"}
{"variant_id": "A_gad7_7__asrs_1", "rewritten": "How often do you feel afraid as if something awful might happen?"}
{"variant_id": "A_gad7_7__alcohol_alcoholparticipant", "rewritten": "In your entire life, have you felt afraid as if something awful might happen?"}
{"variant_id": "A_gad7_7__overallhealth_emotionalproblem7days", "rewritten": "In the past 7 days, how often have you felt afraid as if something awful might happen?"}
{"variant_id": "A_gad7_7__bmmrs_1", "rewritten": "I feel afraid as if something awful might happen."}
{"variant_id": "A_gad7_7__sdoh_cpss_1", "rewritten": "In the last month, how often have you felt afraid as if something awful might happen?"}
{"variant_id": "A_gad7_7__bfi2xs_1", "rewritten": "I am someone who feels afraid as if something awful might happen."}
{"variant_id": "A_gad7_7__asrs_2", "rewritten": "How often do you feel afraid that something awful might happen?"}
{"variant_id": "A_gad7_7__cidi5_16", "rewritten": "Did you ever in your life feel afraid as if something awful might happen?"}
{"variant_id": "A_gad7_7__overallhealth_generalmentalhealth", "rewritten": "In general, how would you rate how often you feel afraid as if something awful might happen?"}
{"variant_id": "A_gad7_7__bmmrs_2", "rewritten": "I find that I feel afraid as if something awful might happen."}
{"variant_id": "B_gad7_7__asrs_1", "rewritten": "Having trouble wrapping up the final details of a project once the challenging parts are done"}
{"variant_id": "B_gad7_7__bfi2xs_12", "rewritten": "Assuming the best about people"}
{"variant_id": "B_gad7_7__cidi5_25", "rewritten": "Being unable to stop picking at your skin"}
{"variant_id": "B_gad7_7__ace_1", "rewritten": "Having grown up with someone who was depressed, mentally ill, or suicidal"}
{"variant_id": "B_gad7_7__bfi2xs_13", "rewritten": "Being reliable and able to be counted on"}
{"variant_id": "B_gad7_7__bmmrs_1", "rewritten": "Feeling God's (or a higher power's) presence"}
{"variant_id": "B_gad7_7__mhqukb_5", "rewritten": "Feeling sad, blue, or depressed for two weeks or more"}
{"variant_id": "B_gad7_7__sdoh_eds_1", "rewritten": "Being treated with less courtesy than other people"}
{"variant_id": "B_gad7_7__bfi2xs_1", "rewritten": "Tending to be quiet"}
{"variant_id": "B_gad7_7__hvs_1", "rewritten": "Worrying that your food will run out before you get money to buy more"}
{"variant_id": "A_mhqukb_34__asrs_1", "rewritten": "How often has a partner or ex-partner deliberately hit you or used violence against you?"}
{"variant_id": "A_mhqukb_34__overallhealth_emotionalproblem7days", "rewritten": "In the past 7 days, how often have you been bothered by memories of a partner or ex-partner deliberately hitting you or using violence against you?"}
{"variant_id": "A_mhqukb_34__bmmrs_1", "rewritten": "A partner or ex-partner has deliberately hit me or used violence against me."}
{"variant_id": "A_mhqukb_34__sdoh_cpss_1", "rewritten": "In the last month, how often have you thought about a partner or ex-partner deliberately hitting you or using violence against you?"}
{"variant_id": "A_mhqukb_34__gad7_1", "rewritten": "Having a partner or ex-partner deliberately hit you or use violence against you"}
{"variant_id": "A_mhqukb_34__bfi2xs_1", "rewritten": "I am someone whom a partner or ex-partner deliberately hit or used violence against."}
{"variant_id": "A_mhqukb_34__asrs_2", "rewritten": "How often has a partner or ex-partner used physical violence against you?"}
{"variant_id": "A_mhqukb_34__overallhealth_generalmentalhealth", "rewritten": "In general, how would you rate how often a partner or ex-partner deliberately hit you or used violence against you?"}
{"variant_id": "A_mhqukb_34__bmmrs_2", "rewritten": "I find that a partner or ex-partner has deliberately hit me or used violence against me."}
{"variant_id": "A_mhqukb_34__sdoh_cpss_10", "rewritten": "In the last month, how often have you thought about a time a partner or ex-partner deliberately hit you or used violence against you?"}
{"variant_id": "B_mhqukb_34__asrs_1", "rewritten": "In your life, have you ever had trouble wrapping up the final details of a project once the challenging parts were done?"}
{"variant_id": "B_mhqukb_34__bfi2xs_12", "rewritten": "In your life, have you ever assumed the best about people?"}
{"variant_id": "B_mhqukb_34__ace_1", "rewritten": "In your life, have you ever, during your first 18 years, lived with anyone who was depressed, mentally ill, or suicidal?"}
{"variant_id": "B_mhqukb_34__bfi2xs_13", "rewritten": "In your life, have you ever been reliable and able to be counted on?"}
{"variant_id": "B_mhqukb_34__bmmrs_1", "rewritten": "In your life, have you ever felt God's (or a higher power's) presence?"}
{"variant_id": "B_mhqukb_34__phq9_1", "rewritten": "In your life, have you ever had little interest or pleasure in doing things?"}
{"variant_id": "B_mhqukb_34__sdoh_eds_1", "rewritten": "In your life, have you ever been treated with less courtesy than other people?"}
{"variant_id": "B_mhqukb_34__bfi2xs_1", "rewritten": "In your life, have you ever been a quiet person?"}
{"variant_id": "B_mhqukb_34__hvs_1", "rewritten": "In your life, have you ever worried whether your food would run out before you got money to buy more?"}
{"variant_id": "B_mhqukb_34__gad7_1", "rewritten": "In your life, have you ever felt nervous, anxious, or on edge?"}
{"variant_id": "A_mhqukb_35__asrs_1", "rewritten": "How often has a partner or ex-partner repeatedly put you down to the extent where you felt worthless?"}
{"variant_id": "A_mhqukb_35__overallhealth_emotionalproblem7days", "rewritten": "In the past 7 days, how often have you been bothered by memories of a partner or ex-partner repeatedly putting you down to the extent where you felt worthless?"}
{"variant_id": "A_mhqukb_35__bmmrs_1", "rewritten": "A partner or ex-partner has repeatedly put me down to the extent where I felt worthless."}
{"variant_id": "A_mhqukb_35__sdoh_cpss_1", "rewritten": "In the last month, how often have you thought about a partner or ex-partner repeatedly putting you down to the extent where you felt worthless?"}
{"variant_id": "A_mhqukb_35__gad7_1", "rewritten": "Having a partner or ex-partner repeatedly put you down to the extent where you felt worthless"}
{"variant_id": "A_mhqukb_35__bfi2xs_1", "rewritten": "I am someone whom a partner or ex-partner repeatedly put down to the extent where I felt worthless."}
{"variant_id": "A_mhqukb_35__asrs_2", "rewritten": "How often has a partner or ex-partner repeatedly put you down until you felt worthless?"}
{"variant_id": "A_mhqukb_35__overallhealth_generalmentalhealth", "rewritten": "In general, how would you rate how often a partner or ex-partner repeatedly put you down to the extent where you felt worthless?"}
{"variant_id": "A_mhqukb_35__bmmrs_2", "rewritten": "I find that a partner or ex-partner has repeatedly put me down to the extent where I felt worthless."}
{"variant_id": "A_mhqukb_35__sdoh_cpss_10", "rewritten": "In the last month, how often have you thought about a partner or ex-partner repeatedly putting you down until you felt worthless?"}
{"variant_id": "B_mhqukb_35__asrs_1", "rewritten": "In your life, have you ever had trouble wrapping up the final details of a project once the challenging parts were done?"}
{"variant_id": "B_mhqukb_35__bfi2xs_12", "rewritten": "In your life, have you ever assumed the best about people?"}
{"variant_id": "B_mhqukb_35__ace_1", "rewritten": "In your life, have you ever, during your first 18 years, lived with anyone who was depressed, mentally ill, or suicidal?"}
{"variant_id": "B_mhqukb_35__bfi2xs_13", "rewritten": "In your life, have you ever been reliable and able to be counted on?"}
{"variant_id": "B_mhqukb_35__bmmrs_1", "rewritten": "In your life, have you ever felt God's (or a higher power's) presence?"}
{"variant_id": "B_mhqukb_35__phq9_1", "rewritten": "In your life, have you ever had little interest or pleasure in doing things?"}
{"variant_id": "B_mhqukb_35__sdoh_eds_1", "rewritten": "In your life, have you ever been treated with less courtesy than other people?"}
{"variant_id": "B_mhqukb_35__bfi2xs_1", "rewritten": "In your life, have you ever been a quiet person?"}
{"variant_id": "B_mhqukb_35__hvs_1", "rewritten": "In your life, have you ever worried whether your food would run out before you got money to buy more?"}
{"variant_id": "B_mhqukb_35__gad7_1", "rewritten": "In your life, have you ever felt nervous, anxious, or on edge?"}
{"variant_id": "A_mhqukb_36__asrs_1", "rewritten": "How often have you experienced sexual assault by a partner or ex-partner?"}
{"variant_id": "A_mhqukb_36__overallhealth_emotionalproblem7days", "rewritten": "In the past 7 days, how often have you been bothered by memories of sexual assault by a partner or ex-partner?"}
{"variant_id": "A_mhqukb_36__bmmrs_1", "rewritten": "I have experienced sexual assault by a partner or ex-partner."}
{"variant_id": "A_mhqukb_36__sdoh_cpss_1", "rewritten": "In the last month, how often have you thought about sexual assault by a partner or ex-partner?"}
{"variant_id": "A_mhqukb_36__gad7_1", "rewritten": "Experiencing sexual assault by a partner or ex-partner"}
{"variant_id": "A_mhqukb_36__bfi2xs_1", "rewritten": "I am someone who has experienced sexual assault by a partner or ex-partner."}
{"variant_id": "A_mhqukb_36__asrs_2", "rewritten": "How often have you been sexually assaulted by a partner or ex-partner?"}
{"variant_id": "A_mhqukb_36__overallhealth_generalmentalhealth", "rewritten": "In general, how would you rate how often you have experienced sexual assault by a partner or ex-partner?"}
{"variant_id": "A_mhqukb_36__bmmrs_2", "rewritten": "I find that I have experienced sexual assault by a partner or ex-partner."}
{"variant_id": "A_mhqukb_36__sdoh_cpss_10", "rewritten": "In the last month, how often have you thought about a time you experienced sexual assault by a partner or ex-partner?"}
{"variant_id": "B_mhqukb_36__asrs_1", "rewritten": "In your life, have you ever had trouble wrapping up the final details of a project once the challenging parts were done?"}
{"variant_id": "B_mhqukb_36__bfi2xs_12", "rewritten": "In your life, have you ever assumed the best about people?"}
{"variant_id": "B_mhqukb_36__ace_1", "rewritten": "In your life, have you ever, during your first 18 years, lived with anyone who was depressed, mentally ill, or suicidal?"}
{"variant_id": "B_mhqukb_36__bfi2xs_13", "rewritten": "In your life, have you ever been reliable and able to be counted on?"}
{"variant_id": "B_mhqukb_36__bmmrs_1", "rewritten": "In your life, have you ever felt God's (or a higher power's) presence?"}
{"variant_id": "B_mhqukb_36__phq9_1", "rewritten": "In your life, have you ever had little interest or pleasure in doing things?"}
{"variant_id": "B_mhqukb_36__sdoh_eds_1", "rewritten": "In your life, have you ever been treated with less courtesy than other people?"}
{"variant_id": "B_mhqukb_36__bfi2xs_1", "rewritten": "In your life, have you ever been a quiet person?"}
{"variant_id": "B_mhqukb_36__hvs_1", "rewritten": "In your life, have you ever worried whether your food would run out before you got money to buy more?"}
{"variant_id": "B_mhqukb_36__gad7_1", "rewritten": "In your life, have you ever felt nervous, anxious, or on edge?"}
{"variant_id": "A_mhqukb_37__asrs_1", "rewritten": "How often have you been a victim of a sexual assault, whether by a stranger or someone you knew?"}
{"variant_id": "A_mhqukb_37__overallhealth_emotionalproblem7days", "rewritten": "In the past 7 days, how often have you been bothered by memories of being a victim of a sexual assault, whether by a stranger or someone you knew?"}
{"variant_id": "A_mhqukb_37__bmmrs_1", "rewritten": "I have been a victim of a sexual assault, whether by a stranger or someone I knew."}
{"variant_id": "A_mhqukb_37__sdoh_cpss_1", "rewritten": "In the last month, how often have you thought about being a victim of a sexual assault, whether by a stranger or someone you knew?"}
{"variant_id": "A_mhqukb_37__gad7_1", "rewritten": "Being a victim of a sexual assault, whether by a stranger or someone you knew"}
{"variant_id": "A_mhqukb_37__bfi2xs_1", "rewritten": "I am someone who has been a victim of a sexual assault, whether by a stranger or someone I knew."}
{"variant_id": "A_mhqukb_37__asrs_2", "rewritten": "How often have you been the victim of a sexual assault by a stranger or someone you knew?"}
{"variant_id": "A_mhqukb_37__overallhealth_generalmentalhealth", "rewritten": "In general, how would you rate how often you have been a victim of a sexual assault, whether by a stranger or someone you knew?"}
{"variant_id": "A_mhqukb_37__bmmrs_2", "rewritten": "I find that I have been a victim of a sexual assault, whether by a stranger or someone I knew."}
{"variant_id": "A_mhqukb_37__sdoh_cpss_10", "rewritten": "In the last month, how often have you thought about a time you were a victim of a sexual assault, whether by a stranger or someone you knew?"}
{"variant_id": "B_mhqukb_37__asrs_1", "rewritten": "In your life, have you ever had trouble wrapping up the final details of a project once the challenging parts were done?"}
{"variant_id": "B_mhqukb_37__bfi2xs_12", "rewritten": "In your life, have you ever assumed the best about people?"}
{"variant_id": "B_mhqukb_37__ace_1", "rewritten": "In your life, have you ever, during your first 18 years, lived with anyone who was depressed, mentally ill, or suicidal?"}
{"variant_id": "B_mhqukb_37__bfi2xs_13", "rewritten": "In your life, have you ever been reliable and able to be counted on?"}
{"variant_id": "B_mhqukb_37__bmmrs_1", "rewritten": "In your life, have you ever felt God's (or a higher power's) presence?"}
{"variant_id": "B_mhqukb_37__phq9_1", "rewritten": "In your life, have you ever had little interest or pleasure in doing things?"}
{"variant_id": "B_mhqukb_37__sdoh_eds_1", "rewritten": "In your life, have you ever been treated with less courtesy than other people?"}
{"variant_id": "B_mhqukb_37__bfi2xs_1", "rewritten": "In your life, have you ever been a quiet person?"}
{"variant_id": "B_mhqukb_37__hvs_1", "rewritten": "In your life, have you ever worried whether your food would run out before you got money to buy more?"}
{"variant_id": "B_mhqukb_37__gad7_1", "rewritten": "In your life, have you ever felt nervous, anxious, or on edge?"}
{"variant_id": "A_mhqukb_41__asrs_1", "rewritten": "How often have you been diagnosed with a life-threatening illness?"}
{"variant_id": "A_mhqukb_41__overallhealth_emotionalproblem7days", "rewritten": "In the past 7 days, how often have you been bothered by having been diagnosed with a life-threatening illness?"}
{"variant_id": "A_mhqukb_41__bmmrs_1", "rewritten": "I have been diagnosed with a life-threatening illness."}
{"variant_id": "A_mhqukb_41__sdoh_cpss_1", "rewritten": "In the last month, how often have you thought about having been diagnosed with a life-threatening illness?"}
{"variant_id": "A_mhqukb_41__gad7_1", "rewritten": "Being diagnosed with a life-threatening illness"}
{"variant_id": "A_mhqukb_41__bfi2xs_1", "rewritten": "I am someone who has been diagnosed with a life-threatening illness."}
{"variant_id": "A_mhqukb_41__asrs_2", "rewritten": "How often have you received a diagnosis of a life-threatening illness?"}
{"variant_id": "A_mhqukb_41__overallhealth_generalmentalhealth", "rewritten": "In general, how would you rate how often you have been diagnosed with a life-threatening illness?"}
{"variant_id": "A_mhqukb_41__bmmrs_2", "rewritten": "I find that I have been diagnosed with a life-threatening illness."}
{"variant_id": "A_mhqukb_41__sdoh_cpss_10", "rewritten": "In the last month, how often have you thought about being diagnosed with a life-threatening illness?"}
{"variant_id": "B_mhqukb_41__asrs_1", "rewritten": "In your life, have you ever had trouble wrapping up the final details of a project once the challenging parts were done?"}
{"variant_id": "B_mhqukb_41__bfi2xs_12", "rewritten": "In your life, have you ever assumed the best about people?"}
{"variant_id": "B_mhqukb_41__ace_1", "rewritten": "In your life, have you ever, during your first 18 years, lived with anyone who was depressed, mentally ill, or suicidal?"}
{"variant_id": "B_mhqukb_41__bfi2xs_13", "rewritten": "In your life, have you ever been reliable and able to be counted on?"}
{"variant_id": "B_mhqukb_41__bmmrs_1", "rewritten": "In your life, have you ever felt God's (or a higher power's) presence?"}
{"variant_id": "B_mhqukb_41__phq9_1", "rewritten": "In your life, have you ever had little interest or pleasure in doing things?"}
{"variant_id": "B_mhqukb_41__sdoh_eds_1", "rewritten": "In your life, have you ever been treated with less courtesy than other people?"}
{"variant_id": "B_mhqukb_41__bfi2xs_1", "rewritten": "In your life, have you ever been a quiet person?"}
{"variant_id": "B_mhqukb_41__hvs_1", "rewritten": "In your life, have you ever worried whether your food would run out before you got money to buy more?"}
{"variant_id": "B_mhqukb_41__gad7_1", "rewritten": "In your life, have you ever felt nervous, anxious, or on edge?"}
{"variant_id": "A_mhqukb_5__asrs_1", "rewritten": "How often do you have a time when you feel sad, blue, or depressed for two weeks or more in a row?"}
{"variant_id": "A_mhqukb_5__overallhealth_emotionalproblem7days", "rewritten": "In the past 7 days, how often have you felt sad, blue, or depressed?"}
{"variant_id": "A_mhqukb_5__bmmrs_1", "rewritten": "I have had a time when I felt sad, blue, or depressed for two weeks or more in a row."}
{"variant_id": "A_mhqukb_5__sdoh_cpss_1", "rewritten": "In the last month, how often have you felt sad, blue, or depressed for two weeks or more in a row?"}
{"variant_id": "A_mhqukb_5__gad7_1", "rewritten": "Feeling sad, blue, or depressed for two weeks or more in a row"}
{"variant_id": "A_mhqukb_5__bfi2xs_1", "rewritten": "I am someone who has times of feeling sad, blue, or depressed for two weeks or more in a row."}
{"variant_id": "A_mhqukb_5__asrs_2", "rewritten": "How often do you have stretches of feeling sad, blue, or depressed for two weeks or more?"}
{"variant_id": "A_mhqukb_5__overallhealth_generalmentalhealth", "rewritten": "In general, how would you rate how often you feel sad, blue, or depressed for two weeks or more in a row?"}
{"variant_id": "A_mhqukb_5__bmmrs_2", "rewritten": "I find that I have times of feeling sad, blue, or depressed for two weeks or more in a row."}
{"variant_id": "A_mhqukb_5__sdoh_cpss_10", "rewritten": "In the last month, how often have you felt sad, blue, or depressed for two weeks or more in a row?"}
{"variant_id": "B_mhqukb_5__asrs_1", "rewritten": "Have you ever had a time in your life when you had trouble wrapping up the final details of a project once the challenging parts were done?"}
{"variant_id": "B_mhqukb_5__bfi2xs_12", "rewritten": "Have you ever had a time in your life when you assumed the best about people?"}
{"variant_id": "B_mhqukb_5__ace_1", "rewritten": "Have you ever had a time, during your first 18 years, when you lived with someone who was depressed, mentally ill, or suicidal?"}
{"variant_id": "B_mhqukb_5__bfi2xs_13", "rewritten": "Have you ever had a time in your life when you were reliable and could always be counted on?"}
{"variant_id": "B_mhqukb_5__bmmrs_1", "rewritten": "Have you ever had a time in your life when you felt God's (or a higher power's) presence?"}
{"variant_id": "B_mhqukb_5__sdoh_eds_1", "rewritten": "Have you ever had a time in your life when you were treated with less courtesy than other people?"}
{"variant_id": "B_mhqukb_5__bfi2xs_1", "rewritten": "Have you ever had a time in your life when you were very quiet?"}
{"variant_id": "B_mhqukb_5__hvs_1", "rewritten": "Have you ever had a time in your life when you worried your food would run out before you got money to buy more?"}
{"variant_id": "B_mhqukb_5__gad7_1", "rewritten": "Have you ever had a time in your life when you felt nervous, anxious, or on edge?"}
{"variant_id": "B_mhqukb_5__sdoh_dms_1", "rewritten": "Have you ever had a time in your life when you were treated with less courtesy than other people in healthcare settings?"}
```
