## Supplementary material for "Scoring respondents on a semantic frame of reference identifies a group that is burdened across many questionnaires and reaches care less easily": batch_s136-151.jsonl

```
{"variant_id": "A_mhqukb_57__asrs_1", "rewritten": "How often are you happy?"}
{"variant_id": "A_mhqukb_57__overallhealth_emotionalproblem7days", "rewritten": "In the past 7 days, how often have you been happy?"}
{"variant_id": "A_mhqukb_57__bmmrs_1", "rewritten": "I feel happy."}
{"variant_id": "A_mhqukb_57__sdoh_cpss_1", "rewritten": "In the last month, how often have you been happy?"}
{"variant_id": "A_mhqukb_57__gad7_1", "rewritten": "Being happy"}
{"variant_id": "A_mhqukb_57__bfi2xs_1", "rewritten": "I am someone who is happy."}
{"variant_id": "A_mhqukb_57__asrs_2", "rewritten": "How often do you feel happy?"}
{"variant_id": "A_mhqukb_57__overallhealth_generalmentalhealth", "rewritten": "In general, how would you rate how happy you are?"}
{"variant_id": "A_mhqukb_57__bmmrs_2", "rewritten": "I find that I am happy."}
{"variant_id": "A_mhqukb_57__sdoh_cpss_10", "rewritten": "In the last month, how often have you felt happy?"}
{"variant_id": "B_mhqukb_57__asrs_1", "rewritten": "In general, how often do you have trouble wrapping up the final details of a project once the challenging parts are done?"}
{"variant_id": "B_mhqukb_57__bfi2xs_12", "rewritten": "In general, how much do you assume the best about people?"}
{"variant_id": "B_mhqukb_57__ace_1", "rewritten": "In general, how much did you grow up living with someone who was depressed, mentally ill, or suicidal?"}
{"variant_id": "B_mhqukb_57__bfi2xs_13", "rewritten": "In general, how reliable and able to be counted on are you?"}
{"variant_id": "B_mhqukb_57__bmmrs_1", "rewritten": "In general, how strongly do you feel God's (or a higher power's) presence?"}
{"variant_id": "B_mhqukb_57__phq9_1", "rewritten": "In general, how much interest or pleasure do you have in doing things?"}
{"variant_id": "B_mhqukb_57__sdoh_eds_1", "rewritten": "In general, how often are you treated with less courtesy than other people?"}
{"variant_id": "B_mhqukb_57__bfi2xs_1", "rewritten": "In general, how quiet are you?"}
{"variant_id": "B_mhqukb_57__hvs_1", "rewritten": "In general, how much do you worry your food will run out before you get money to buy more?"}
{"variant_id": "B_mhqukb_57__gad7_1", "rewritten": "In general, how nervous, anxious, or on edge are you?"}
{"variant_id": "A_mhqukb_58__asrs_1", "rewritten": "How often do you feel your life is meaningful?"}
{"variant_id": "A_mhqukb_58__overallhealth_emotionalproblem7days", "rewritten": "In the past 7 days, how often have you felt your life is meaningful?"}
{"variant_id": "A_mhqukb_58__bmmrs_1", "rewritten": "I feel my life is meaningful."}
{"variant_id": "A_mhqukb_58__sdoh_cpss_1", "rewritten": "In the last month, how often have you felt your life is meaningful?"}
{"variant_id": "A_mhqukb_58__gad7_1", "rewritten": "Feeling your life to be meaningful"}
{"variant_id": "A_mhqukb_58__bfi2xs_1", "rewritten": "I am someone who feels my life is meaningful."}
{"variant_id": "A_mhqukb_58__asrs_2", "rewritten": "How often do you feel that your life is meaningful?"}
{"variant_id": "A_mhqukb_58__overallhealth_generalmentalhealth", "rewritten": "In general, how would you rate how meaningful you feel your life to be?"}
{"variant_id": "A_mhqukb_58__bmmrs_2", "rewritten": "I find that my life feels meaningful."}
{"variant_id": "A_mhqukb_58__sdoh_cpss_10", "rewritten": "In the last month, how often have you felt your life to be meaningful?"}
{"variant_id": "B_mhqukb_58__asrs_1", "rewritten": "To what extent do you have trouble wrapping up the final details of a project once the challenging parts are done?"}
{"variant_id": "B_mhqukb_58__bfi2xs_12", "rewritten": "To what extent do you assume the best about people?"}
{"variant_id": "B_mhqukb_58__ace_1", "rewritten": "To what extent did you grow up living with someone who was depressed, mentally ill, or suicidal?"}
{"variant_id": "B_mhqukb_58__bfi2xs_13", "rewritten": "To what extent are you reliable and able to be counted on?"}
{"variant_id": "B_mhqukb_58__bmmrs_1", "rewritten": "To what extent do you feel God's (or a higher power's) presence?"}
{"variant_id": "B_mhqukb_58__phq9_1", "rewritten": "To what extent do you have little interest or pleasure in doing things?"}
{"variant_id": "B_mhqukb_58__sdoh_eds_1", "rewritten": "To what extent are you treated with less courtesy than other people?"}
{"variant_id": "B_mhqukb_58__bfi2xs_1", "rewritten": "To what extent do you tend to be quiet?"}
{"variant_id": "B_mhqukb_58__hvs_1", "rewritten": "To what extent do you worry your food will run out before you get money to buy more?"}
{"variant_id": "B_mhqukb_58__gad7_1", "rewritten": "To what extent do you feel nervous, anxious, or on edge?"}
{"variant_id": "A_mhqukb_6__asrs_1", "rewritten": "How often do you have a time lasting two weeks or more when you lose interest in most things like hobbies, work, or activities that usually give you pleasure?"}
{"variant_id": "A_mhqukb_6__overallhealth_emotionalproblem7days", "rewritten": "In the past 7 days, how often have you lost interest in most things like hobbies, work, or activities that usually give you pleasure?"}
{"variant_id": "A_mhqukb_6__bmmrs_1", "rewritten": "I have had a time lasting two weeks or more when I lost interest in most things like hobbies, work, or activities that usually give me pleasure."}
{"variant_id": "A_mhqukb_6__sdoh_cpss_1", "rewritten": "In the last month, how often have you lost interest in most things like hobbies, work, or activities that usually give you pleasure?"}
{"variant_id": "A_mhqukb_6__gad7_1", "rewritten": "Losing interest in most things like hobbies, work, or activities that usually give you pleasure for two weeks or more"}
{"variant_id": "A_mhqukb_6__bfi2xs_1", "rewritten": "I am someone who has had a time lasting two weeks or more when I lost interest in most things like hobbies, work, or activities that usually give me pleasure."}
{"variant_id": "A_mhqukb_6__asrs_2", "rewritten": "How often do you have stretches of two weeks or more when you lose interest in most things that usually give you pleasure?"}
{"variant_id": "A_mhqukb_6__overallhealth_generalmentalhealth", "rewritten": "In general, how would you rate how often you have a time lasting two weeks or more when you lose interest in most things that usually give you pleasure?"}
{"variant_id": "A_mhqukb_6__bmmrs_2", "rewritten": "I find that I have had a time lasting two weeks or more when I lost interest in most things that usually give me pleasure."}
{"variant_id": "A_mhqukb_6__sdoh_cpss_10", "rewritten": "In the last month, how often have you had a stretch of two weeks or more when you lost interest in most things that usually give you pleasure?"}
{"variant_id": "B_mhqukb_6__asrs_1", "rewritten": "Have you ever had a time in your life lasting two weeks or more when you had trouble wrapping up the final details of a project once the challenging parts were done?"}
{"variant_id": "B_mhqukb_6__bfi2xs_12", "rewritten": "Have you ever had a time in your life lasting two weeks or more when you assumed the best about people?"}
{"variant_id": "B_mhqukb_6__ace_1", "rewritten": "Have you ever had a time, during your first 18 years, lasting two weeks or more when you lived with someone who was depressed, mentally ill, or suicidal?"}
{"variant_id": "B_mhqukb_6__bfi2xs_13", "rewritten": "Have you ever had a time in your life lasting two weeks or more when you were reliable and could always be counted on?"}
{"variant_id": "B_mhqukb_6__bmmrs_1", "rewritten": "Have you ever had a time in your life lasting two weeks or more when you felt God's (or a higher power's) presence?"}
{"variant_id": "B_mhqukb_6__sdoh_eds_1", "rewritten": "Have you ever had a time in your life lasting two weeks or more when you were treated with less courtesy than other people?"}
{"variant_id": "B_mhqukb_6__bfi2xs_1", "rewritten": "Have you ever had a time in your life lasting two weeks or more when you were very quiet?"}
{"variant_id": "B_mhqukb_6__hvs_1", "rewritten": "Have you ever had a time in your life lasting two weeks or more when you worried your food would run out before you got money to buy more?"}
{"variant_id": "B_mhqukb_6__gad7_1", "rewritten": "Have you ever had a time in your life lasting two weeks or more when you felt nervous, anxious, or on edge?"}
{"variant_id": "B_mhqukb_6__sdoh_dms_1", "rewritten": "Have you ever had a time in your life lasting two weeks or more when you were treated with less courtesy than other people in healthcare settings?"}
{"variant_id": "A_phq9_1__asrs_1", "rewritten": "How often do you have little interest or pleasure in doing things?"}
{"variant_id": "A_phq9_1__alcohol_alcoholparticipant", "rewritten": "In your entire life, have you had little interest or pleasure in doing things?"}
{"variant_id": "A_phq9_1__overallhealth_emotionalproblem7days", "rewritten": "In the past 7 days, how often have you had little interest or pleasure in doing things?"}
{"variant_id": "A_phq9_1__bmmrs_1", "rewritten": "I have little interest or pleasure in doing things."}
{"variant_id": "A_phq9_1__sdoh_cpss_1", "rewritten": "In the last month, how often have you had little interest or pleasure in doing things?"}
{"variant_id": "A_phq9_1__bfi2xs_1", "rewritten": "I am someone who has little interest or pleasure in doing things."}
{"variant_id": "A_phq9_1__asrs_2", "rewritten": "How often do you feel little interest or pleasure in doing things?"}
{"variant_id": "A_phq9_1__cidi5_16", "rewritten": "Did you ever in your life have little interest or pleasure in doing things?"}
{"variant_id": "A_phq9_1__overallhealth_generalmentalhealth", "rewritten": "In general, how would you rate how often you have little interest or pleasure in doing things?"}
{"variant_id": "A_phq9_1__bmmrs_2", "rewritten": "I find that I have little interest or pleasure in doing things."}
{"variant_id": "B_phq9_1__asrs_1", "rewritten": "Having trouble wrapping up the final details of a project once the challenging parts are done"}
{"variant_id": "B_phq9_1__bfi2xs_12", "rewritten": "Assuming the best about people"}
{"variant_id": "B_phq9_1__cidi5_25", "rewritten": "Being unable to stop picking at your skin"}
{"variant_id": "B_phq9_1__ace_1", "rewritten": "Having grown up with someone who was depressed, mentally ill, or suicidal"}
{"variant_id": "B_phq9_1__bfi2xs_13", "rewritten": "Being reliable and able to be counted on"}
{"variant_id": "B_phq9_1__bmmrs_1", "rewritten": "Feeling God's (or a higher power's) presence"}
{"variant_id": "B_phq9_1__sdoh_eds_1", "rewritten": "Being treated with less courtesy than other people"}
{"variant_id": "B_phq9_1__bfi2xs_1", "rewritten": "Tending to be quiet"}
{"variant_id": "B_phq9_1__hvs_1", "rewritten": "Worrying that your food will run out before you get money to buy more"}
{"variant_id": "B_phq9_1__worryanxiety", "rewritten": "Having problems with worry and anxiety for six months or longer"}
{"variant_id": "A_phq9_2__asrs_1", "rewritten": "How often do you feel down, depressed, or hopeless?"}
{"variant_id": "A_phq9_2__alcohol_alcoholparticipant", "rewritten": "In your entire life, have you felt down, depressed, or hopeless?"}
{"variant_id": "A_phq9_2__overallhealth_emotionalproblem7days", "rewritten": "In the past 7 days, how often have you felt down, depressed, or hopeless?"}
{"variant_id": "A_phq9_2__bmmrs_1", "rewritten": "I feel down, depressed, or hopeless."}
{"variant_id": "A_phq9_2__sdoh_cpss_1", "rewritten": "In the last month, how often have you felt down, depressed, or hopeless?"}
{"variant_id": "A_phq9_2__bfi2xs_1", "rewritten": "I am someone who feels down, depressed, or hopeless."}
{"variant_id": "A_phq9_2__asrs_2", "rewritten": "How often do you feel low, depressed, or hopeless?"}
{"variant_id": "A_phq9_2__cidi5_16", "rewritten": "Did you ever in your life feel down, depressed, or hopeless?"}
{"variant_id": "A_phq9_2__overallhealth_generalmentalhealth", "rewritten": "In general, how would you rate how often you feel down, depressed, or hopeless?"}
{"variant_id": "A_phq9_2__bmmrs_2", "rewritten": "I find that I feel down, depressed, or hopeless."}
{"variant_id": "B_phq9_2__asrs_1", "rewritten": "Having trouble wrapping up the final details of a project once the challenging parts are done"}
{"variant_id": "B_phq9_2__bfi2xs_12", "rewritten": "Assuming the best about people"}
{"variant_id": "B_phq9_2__cidi5_25", "rewritten": "Being unable to stop picking at your skin"}
{"variant_id": "B_phq9_2__ace_1", "rewritten": "Having grown up with someone who was depressed, mentally ill, or suicidal"}
{"variant_id": "B_phq9_2__bfi2xs_13", "rewritten": "Being reliable and able to be counted on"}
{"variant_id": "B_phq9_2__bmmrs_1", "rewritten": "Feeling God's (or a higher power's) presence"}
{"variant_id": "B_phq9_2__sdoh_eds_1", "rewritten": "Being treated with less courtesy than other people"}
{"variant_id": "B_phq9_2__bfi2xs_1", "rewritten": "Tending to be quiet"}
{"variant_id": "B_phq9_2__hvs_1", "rewritten": "Worrying that your food will run out before you get money to buy more"}
{"variant_id": "B_phq9_2__worryanxiety", "rewritten": "Having problems with worry and anxiety for six months or longer"}
{"variant_id": "A_phq9_3__asrs_1", "rewritten": "How often do you have trouble falling or staying asleep, or sleep too much?"}
{"variant_id": "A_phq9_3__alcohol_alcoholparticipant", "rewritten": "In your entire life, have you had trouble falling or staying asleep, or slept too much?"}
{"variant_id": "A_phq9_3__overallhealth_emotionalproblem7days", "rewritten": "In the past 7 days, how often have you had trouble falling or staying asleep, or slept too much?"}
{"variant_id": "A_phq9_3__bmmrs_1", "rewritten": "I have trouble falling or staying asleep, or sleep too much."}
{"variant_id": "A_phq9_3__sdoh_cpss_1", "rewritten": "In the last month, how often have you had trouble falling or staying asleep, or slept too much?"}
{"variant_id": "A_phq9_3__bfi2xs_1", "rewritten": "I am someone who has trouble falling or staying asleep, or sleeps too much."}
{"variant_id": "A_phq9_3__asrs_2", "rewritten": "How often do you struggle to fall or stay asleep, or sleep too much?"}
{"variant_id": "A_phq9_3__cidi5_16", "rewritten": "Did you ever in your life have trouble falling or staying asleep, or sleep too much?"}
{"variant_id": "A_phq9_3__overallhealth_generalmentalhealth", "rewritten": "In general, how would you rate how often you have trouble falling or staying asleep, or sleep too much?"}
{"variant_id": "A_phq9_3__bmmrs_2", "rewritten": "I find that I have trouble falling or staying asleep, or sleep too much."}
{"variant_id": "B_phq9_3__asrs_1", "rewritten": "Having trouble wrapping up the final details of a project once the challenging parts are done"}
{"variant_id": "B_phq9_3__bfi2xs_12", "rewritten": "Assuming the best about people"}
{"variant_id": "B_phq9_3__cidi5_25", "rewritten": "Being unable to stop picking at your skin"}
{"variant_id": "B_phq9_3__ace_1", "rewritten": "Having grown up with someone who was depressed, mentally ill, or suicidal"}
{"variant_id": "B_phq9_3__bfi2xs_13", "rewritten": "Being reliable and able to be counted on"}
{"variant_id": "B_phq9_3__bmmrs_1", "rewritten": "Feeling God's (or a higher power's) presence"}
{"variant_id": "B_phq9_3__sdoh_eds_1", "rewritten": "Being treated with less courtesy than other people"}
{"variant_id": "B_phq9_3__bfi2xs_1", "rewritten": "Tending to be quiet"}
{"variant_id": "B_phq9_3__hvs_1", "rewritten": "Worrying that your food will run out before you get money to buy more"}
{"variant_id": "B_phq9_3__worryanxiety", "rewritten": "Having problems with worry and anxiety for six months or longer"}
{"variant_id": "A_phq9_4__asrs_1", "rewritten": "How often do you feel tired or have little energy?"}
{"variant_id": "A_phq9_4__alcohol_alcoholparticipant", "rewritten": "In your entire life, have you felt tired or had little energy?"}
{"variant_id": "A_phq9_4__overallhealth_emotionalproblem7days", "rewritten": "In the past 7 days, how often have you felt tired or had little energy?"}
{"variant_id": "A_phq9_4__bmmrs_1", "rewritten": "I feel tired or have little energy."}
{"variant_id": "A_phq9_4__sdoh_cpss_1", "rewritten": "In the last month, how often have you felt tired or had little energy?"}
{"variant_id": "A_phq9_4__bfi2xs_1", "rewritten": "I am someone who feels tired or has little energy."}
{"variant_id": "A_phq9_4__asrs_2", "rewritten": "How often do you feel tired or low on energy?"}
{"variant_id": "A_phq9_4__cidi5_16", "rewritten": "Did you ever in your life feel tired or have little energy?"}
{"variant_id": "A_phq9_4__overallhealth_generalmentalhealth", "rewritten": "In general, how would you rate how often you feel tired or have little energy?"}
{"variant_id": "A_phq9_4__bmmrs_2", "rewritten": "I find that I feel tired or have little energy."}
{"variant_id": "B_phq9_4__asrs_1", "rewritten": "Having trouble wrapping up the final details of a project once the challenging parts are done"}
{"variant_id": "B_phq9_4__bfi2xs_12", "rewritten": "Assuming the best about people"}
{"variant_id": "B_phq9_4__cidi5_25", "rewritten": "Being unable to stop picking at your skin"}
{"variant_id": "B_phq9_4__ace_1", "rewritten": "Having grown up with someone who was depressed, mentally ill, or suicidal"}
{"variant_id": "B_phq9_4__bfi2xs_13", "rewritten": "Being reliable and able to be counted on"}
{"variant_id": "B_phq9_4__bmmrs_1", "rewritten": "Feeling God's (or a higher power's) presence"}
{"variant_id": "B_phq9_4__sdoh_eds_1", "rewritten": "Being treated with less courtesy than other people"}
{"variant_id": "B_phq9_4__bfi2xs_1", "rewritten": "Tending to be quiet"}
{"variant_id": "B_phq9_4__hvs_1", "rewritten": "Worrying that your food will run out before you get money to buy more"}
{"variant_id": "B_phq9_4__worryanxiety", "rewritten": "Having problems with worry and anxiety for six months or longer"}
{"variant_id": "A_phq9_5__asrs_1", "rewritten": "How often do you have a poor appetite or overeat?"}
{"variant_id": "A_phq9_5__alcohol_alcoholparticipant", "rewritten": "In your entire life, have you had a poor appetite or overeaten?"}
{"variant_id": "A_phq9_5__overallhealth_emotionalproblem7days", "rewritten": "In the past 7 days, how often have you had a poor appetite or overeaten?"}
{"variant_id": "A_phq9_5__bmmrs_1", "rewritten": "I have a poor appetite or overeat."}
{"variant_id": "A_phq9_5__sdoh_cpss_1", "rewritten": "In the last month, how often have you had a poor appetite or overeaten?"}
{"variant_id": "A_phq9_5__bfi2xs_1", "rewritten": "I am someone who has a poor appetite or overeats."}
{"variant_id": "A_phq9_5__asrs_2", "rewritten": "How often do you have a poor appetite or eat too much?"}
{"variant_id": "A_phq9_5__cidi5_16", "rewritten": "Did you ever in your life have a poor appetite or overeat?"}
{"variant_id": "A_phq9_5__overallhealth_generalmentalhealth", "rewritten": "In general, how would you rate how often you have a poor appetite or overeat?"}
{"variant_id": "A_phq9_5__bmmrs_2", "rewritten": "I find that I have a poor appetite or overeat."}
{"variant_id": "B_phq9_5__asrs_1", "rewritten": "Having trouble wrapping up the final details of a project once the challenging parts are done"}
{"variant_id": "B_phq9_5__bfi2xs_12", "rewritten": "Assuming the best about people"}
{"variant_id": "B_phq9_5__cidi5_25", "rewritten": "Being unable to stop picking at your skin"}
{"variant_id": "B_phq9_5__ace_1", "rewritten": "Having grown up with someone who was depressed, mentally ill, or suicidal"}
{"variant_id": "B_phq9_5__bfi2xs_13", "rewritten": "Being reliable and able to be counted on"}
{"variant_id": "B_phq9_5__bmmrs_1", "rewritten": "Feeling God's (or a higher power's) presence"}
{"variant_id": "B_phq9_5__sdoh_eds_1", "rewritten": "Being treated with less courtesy than other people"}
{"variant_id": "B_phq9_5__bfi2xs_1", "rewritten": "Tending to be quiet"}
{"variant_id": "B_phq9_5__hvs_1", "rewritten": "Worrying that your food will run out before you get money to buy more"}
{"variant_id": "B_phq9_5__worryanxiety", "rewritten": "Having problems with worry and anxiety for six months or longer"}
{"variant_id": "A_phq9_6__asrs_1", "rewritten": "How often do you feel bad about yourself, or that you are a failure or have let yourself or your family down?"}
{"variant_id": "A_phq9_6__alcohol_alcoholparticipant", "rewritten": "In your entire life, have you felt bad about yourself, or that you were a failure or had let yourself or your family down?"}
{"variant_id": "A_phq9_6__overallhealth_emotionalproblem7days", "rewritten": "In the past 7 days, how often have you felt bad about yourself, or that you are a failure or have let yourself or your family down?"}
{"variant_id": "A_phq9_6__bmmrs_1", "rewritten": "I feel bad about myself, or that I am a failure or have let myself or my family down."}
{"variant_id": "A_phq9_6__sdoh_cpss_1", "rewritten": "In the last month, how often have you felt bad about yourself, or that you are a failure or have let yourself or your family down?"}
{"variant_id": "A_phq9_6__bfi2xs_1", "rewritten": "I am someone who feels bad about myself, or that I am a failure or have let myself or my family down."}
{"variant_id": "A_phq9_6__asrs_2", "rewritten": "How often do you feel like a failure or that you have let yourself or your family down?"}
{"variant_id": "A_phq9_6__cidi5_16", "rewritten": "Did you ever in your life feel bad about yourself, or that you were a failure or had let yourself or your family down?"}
{"variant_id": "A_phq9_6__overallhealth_generalmentalhealth", "rewritten": "In general, how would you rate how often you feel bad about yourself, or that you are a failure or have let yourself or your family down?"}
{"variant_id": "A_phq9_6__bmmrs_2", "rewritten": "I find that I feel bad about myself, or that I am a failure or have let myself or my family down."}
{"variant_id": "B_phq9_6__asrs_1", "rewritten": "Having trouble wrapping up the final details of a project once the challenging parts are done"}
{"variant_id": "B_phq9_6__bfi2xs_12", "rewritten": "Assuming the best about people"}
{"variant_id": "B_phq9_6__cidi5_25", "rewritten": "Being unable to stop picking at your skin"}
{"variant_id": "B_phq9_6__ace_1", "rewritten": "Having grown up with someone who was depressed, mentally ill, or suicidal"}
{"variant_id": "B_phq9_6__bfi2xs_13", "rewritten": "Being reliable and able to be counted on"}
{"variant_id": "B_phq9_6__bmmrs_1", "rewritten": "Feeling God's (or a higher power's) presence"}
{"variant_id": "B_phq9_6__sdoh_eds_1", "rewritten": "Being treated with less courtesy than other people"}
{"variant_id": "B_phq9_6__bfi2xs_1", "rewritten": "Tending to be quiet"}
{"variant_id": "B_phq9_6__hvs_1", "rewritten": "Worrying that your food will run out before you get money to buy more"}
{"variant_id": "B_phq9_6__worryanxiety", "rewritten": "Having problems with worry and anxiety for six months or longer"}
{"variant_id": "A_phq9_7__asrs_1", "rewritten": "How often do you have trouble concentrating on things, such as reading the newspaper or watching television?"}
{"variant_id": "A_phq9_7__alcohol_alcoholparticipant", "rewritten": "In your entire life, have you had trouble concentrating on things, such as reading the newspaper or watching television?"}
{"variant_id": "A_phq9_7__overallhealth_emotionalproblem7days", "rewritten": "In the past 7 days, how often have you had trouble concentrating on things, such as reading the newspaper or watching television?"}
{"variant_id": "A_phq9_7__bmmrs_1", "rewritten": "I have trouble concentrating on things, such as reading the newspaper or watching television."}
{"variant_id": "A_phq9_7__sdoh_cpss_1", "rewritten": "In the last month, how often have you had trouble concentrating on things, such as reading the newspaper or watching television?"}
{"variant_id": "A_phq9_7__bfi2xs_1", "rewritten": "I am someone who has trouble concentrating on things, such as reading the newspaper or watching television."}
{"variant_id": "A_phq9_7__asrs_2", "rewritten": "How often do you struggle to concentrate on things, such as reading the newspaper or watching television?"}
{"variant_id": "A_phq9_7__cidi5_16", "rewritten": "Did you ever in your life have trouble concentrating on things, such as reading the newspaper or watching television?"}
{"variant_id": "A_phq9_7__overallhealth_generalmentalhealth", "rewritten": "In general, how would you rate how often you have trouble concentrating on things, such as reading the newspaper or watching television?"}
{"variant_id": "A_phq9_7__bmmrs_2", "rewritten": "I find that I have trouble concentrating on things, such as reading the newspaper or watching television."}
{"variant_id": "B_phq9_7__asrs_1", "rewritten": "Having trouble wrapping up the final details of a project once the challenging parts are done"}
{"variant_id": "B_phq9_7__bfi2xs_12", "rewritten": "Assuming the best about people"}
{"variant_id": "B_phq9_7__cidi5_25", "rewritten": "Being unable to stop picking at your skin"}
{"variant_id": "B_phq9_7__ace_1", "rewritten": "Having grown up with someone who was depressed, mentally ill, or suicidal"}
{"variant_id": "B_phq9_7__bfi2xs_13", "rewritten": "Being reliable and able to be counted on"}
{"variant_id": "B_phq9_7__bmmrs_1", "rewritten": "Feeling God's (or a higher power's) presence"}
{"variant_id": "B_phq9_7__sdoh_eds_1", "rewritten": "Being treated with less courtesy than other people"}
{"variant_id": "B_phq9_7__bfi2xs_1", "rewritten": "Tending to be quiet"}
{"variant_id": "B_phq9_7__hvs_1", "rewritten": "Worrying that your food will run out before you get money to buy more"}
{"variant_id": "B_phq9_7__worryanxiety", "rewritten": "Having problems with worry and anxiety for six months or longer"}
{"variant_id": "A_phq9_8__asrs_1", "rewritten": "How often do you move or speak so slowly that other people could notice, or the opposite, being so fidgety or restless that you move around a lot more than usual?"}
{"variant_id": "A_phq9_8__alcohol_alcoholparticipant", "rewritten": "In your entire life, have you moved or spoken so slowly that other people could notice, or the opposite, been so fidgety or restless that you moved around a lot more than usual?"}
{"variant_id": "A_phq9_8__overallhealth_emotionalproblem7days", "rewritten": "In the past 7 days, how often have you moved or spoken so slowly that other people could notice, or the opposite, been so fidgety or restless that you moved around a lot more than usual?"}
{"variant_id": "A_phq9_8__bmmrs_1", "rewritten": "I move or speak so slowly that other people could notice, or the opposite, I am so fidgety or restless that I move around a lot more than usual."}
{"variant_id": "A_phq9_8__sdoh_cpss_1", "rewritten": "In the last month, how often have you moved or spoken so slowly that other people could notice, or the opposite, been so fidgety or restless that you moved around a lot more than usual?"}
{"variant_id": "A_phq9_8__bfi2xs_1", "rewritten": "I am someone who moves or speaks so slowly that other people could notice, or the opposite, is so fidgety or restless that I move around a lot more than usual."}
{"variant_id": "A_phq9_8__asrs_2", "rewritten": "How often do you move or speak so slowly that others notice, or become so restless that you move around much more than usual?"}
{"variant_id": "A_phq9_8__cidi5_16", "rewritten": "Did you ever in your life move or speak so slowly that other people could notice, or the opposite, become so fidgety or restless that you moved around a lot more than usual?"}
{"variant_id": "A_phq9_8__overallhealth_generalmentalhealth", "rewritten": "In general, how would you rate how often you move or speak so slowly that others notice, or become so fidgety or restless that you move around a lot more than usual?"}
{"variant_id": "A_phq9_8__bmmrs_2", "rewritten": "I find that I move or speak so slowly that others notice, or the opposite, that I am so fidgety or restless that I move around a lot more than usual."}
{"variant_id": "B_phq9_8__asrs_1", "rewritten": "Having trouble wrapping up the final details of a project once the challenging parts are done"}
{"variant_id": "B_phq9_8__bfi2xs_12", "rewritten": "Assuming the best about people"}
{"variant_id": "B_phq9_8__cidi5_25", "rewritten": "Being unable to stop picking at your skin"}
{"variant_id": "B_phq9_8__ace_1", "rewritten": "Having grown up with someone who was depressed, mentally ill, or suicidal"}
{"variant_id": "B_phq9_8__bfi2xs_13", "rewritten": "Being reliable and able to be counted on"}
{"variant_id": "B_phq9_8__bmmrs_1", "rewritten": "Feeling God's (or a higher power's) presence"}
{"variant_id": "B_phq9_8__sdoh_eds_1", "rewritten": "Being treated with less courtesy than other people"}
{"variant_id": "B_phq9_8__bfi2xs_1", "rewritten": "Tending to be quiet"}
{"variant_id": "B_phq9_8__hvs_1", "rewritten": "Worrying that your food will run out before you get money to buy more"}
{"variant_id": "B_phq9_8__worryanxiety", "rewritten": "Having problems with worry and anxiety for six months or longer"}
{"variant_id": "A_phq9_9__asrs_1", "rewritten": "How often do you have thoughts that you would be better off dead or of hurting yourself in some way?"}
{"variant_id": "A_phq9_9__alcohol_alcoholparticipant", "rewritten": "In your entire life, have you had thoughts that you would be better off dead or of hurting yourself in some way?"}
{"variant_id": "A_phq9_9__overallhealth_emotionalproblem7days", "rewritten": "In the past 7 days, how often have you had thoughts that you would be better off dead or of hurting yourself in some way?"}
{"variant_id": "A_phq9_9__bmmrs_1", "rewritten": "I have thoughts that I would be better off dead or of hurting myself in some way."}
{"variant_id": "A_phq9_9__sdoh_cpss_1", "rewritten": "In the last month, how often have you had thoughts that you would be better off dead or of hurting yourself in some way?"}
{"variant_id": "A_phq9_9__bfi2xs_1", "rewritten": "I am someone who has thoughts that I would be better off dead or of hurting myself in some way."}
{"variant_id": "A_phq9_9__asrs_2", "rewritten": "How often do you have thoughts that you would be better off dead or of hurting yourself?"}
{"variant_id": "A_phq9_9__cidi5_16", "rewritten": "Did you ever in your life have thoughts that you would be better off dead or of hurting yourself in some way?"}
{"variant_id": "A_phq9_9__overallhealth_generalmentalhealth", "rewritten": "In general, how would you rate how often you have thoughts that you would be better off dead or of hurting yourself in some way?"}
{"variant_id": "A_phq9_9__bmmrs_2", "rewritten": "I find that I have thoughts that I would be better off dead or of hurting myself in some way."}
{"variant_id": "B_phq9_9__asrs_1", "rewritten": "Having trouble wrapping up the final details of a project once the challenging parts are done"}
{"variant_id": "B_phq9_9__bfi2xs_12", "rewritten": "Assuming the best about people"}
{"variant_id": "B_phq9_9__cidi5_25", "rewritten": "Being unable to stop picking at your skin"}
{"variant_id": "B_phq9_9__ace_1", "rewritten": "Having grown up with someone who was depressed, mentally ill, or suicidal"}
{"variant_id": "B_phq9_9__bfi2xs_13", "rewritten": "Being reliable and able to be counted on"}
{"variant_id": "B_phq9_9__bmmrs_1", "rewritten": "Feeling God's (or a higher power's) presence"}
{"variant_id": "B_phq9_9__mhqukb_5", "rewritten": "Feeling sad, blue, or depressed for two weeks or more"}
{"variant_id": "B_phq9_9__sdoh_eds_1", "rewritten": "Being treated with less courtesy than other people"}
{"variant_id": "B_phq9_9__bfi2xs_1", "rewritten": "Tending to be quiet"}
{"variant_id": "B_phq9_9__hvs_1", "rewritten": "Worrying that your food will run out before you get money to buy more"}
{"variant_id": "A_ss_1__asrs_1", "rewritten": "How often do you have thoughts of purposely hurting yourself without wanting to die, for example, cutting or burning?"}
{"variant_id": "A_ss_1__overallhealth_emotionalproblem7days", "rewritten": "In the past 7 days, how often have you had thoughts of purposely hurting yourself without wanting to die, for example, cutting or burning?"}
{"variant_id": "A_ss_1__bmmrs_1", "rewritten": "I have thoughts of purposely hurting myself without wanting to die, for example, cutting or burning."}
{"variant_id": "A_ss_1__sdoh_cpss_1", "rewritten": "In the last month, how often have you had thoughts of purposely hurting yourself without wanting to die, for example, cutting or burning?"}
{"variant_id": "A_ss_1__gad7_1", "rewritten": "Having thoughts of purposely hurting yourself without wanting to die, for example, cutting or burning"}
{"variant_id": "A_ss_1__bfi2xs_1", "rewritten": "I am someone who has thoughts of purposely hurting myself without wanting to die, for example, cutting or burning."}
{"variant_id": "A_ss_1__asrs_2", "rewritten": "How often do you have thoughts of purposely hurting yourself, such as cutting or burning, without wanting to die?"}
{"variant_id": "A_ss_1__overallhealth_generalmentalhealth", "rewritten": "In general, how would you rate how often you have thoughts of purposely hurting yourself without wanting to die, for example, cutting or burning?"}
{"variant_id": "A_ss_1__bmmrs_2", "rewritten": "I find that I have thoughts of purposely hurting myself without wanting to die, for example, cutting or burning."}
{"variant_id": "A_ss_1__sdoh_cpss_10", "rewritten": "In the last month, how often have you had thoughts of purposely hurting yourself without wanting to die, such as cutting or burning?"}
{"variant_id": "B_ss_1__asrs_1", "rewritten": "Did you ever have trouble wrapping up the final details of a project once the challenging parts were done?"}
{"variant_id": "B_ss_1__bfi2xs_12", "rewritten": "Did you ever assume the best about people?"}
{"variant_id": "B_ss_1__ace_1", "rewritten": "Did you ever, during your first 18 years of life, live with anyone who was depressed, mentally ill, or suicidal?"}
{"variant_id": "B_ss_1__bfi2xs_13", "rewritten": "Did you ever consider yourself reliable and able to be counted on?"}
{"variant_id": "B_ss_1__bmmrs_1", "rewritten": "Did you ever feel God's (or a higher power's) presence?"}
{"variant_id": "B_ss_1__phq9_1", "rewritten": "Did you ever have little interest or pleasure in doing things?"}
{"variant_id": "B_ss_1__sdoh_eds_1", "rewritten": "Did you ever get treated with less courtesy than other people?"}
{"variant_id": "B_ss_1__bfi2xs_1", "rewritten": "Did you ever consider yourself a quiet person?"}
{"variant_id": "B_ss_1__hvs_1", "rewritten": "Did you ever worry whether your food would run out before you got money to buy more?"}
{"variant_id": "B_ss_1__gad7_1", "rewritten": "Did you ever feel nervous, anxious, or on edge?"}
{"variant_id": "A_ss_2__asrs_1", "rewritten": "How often do you have thoughts of killing yourself?"}
{"variant_id": "A_ss_2__overallhealth_emotionalproblem7days", "rewritten": "In the past 7 days, how often have you had thoughts of killing yourself?"}
{"variant_id": "A_ss_2__bmmrs_1", "rewritten": "I have thoughts of killing myself."}
{"variant_id": "A_ss_2__sdoh_cpss_1", "rewritten": "In the last month, how often have you had thoughts of killing yourself?"}
{"variant_id": "A_ss_2__gad7_1", "rewritten": "Having thoughts of killing yourself"}
{"variant_id": "A_ss_2__bfi2xs_1", "rewritten": "I am someone who has thoughts of killing myself."}
{"variant_id": "A_ss_2__asrs_2", "rewritten": "How often do you have thoughts of taking your own life?"}
{"variant_id": "A_ss_2__overallhealth_generalmentalhealth", "rewritten": "In general, how would you rate how often you have thoughts of killing yourself?"}
{"variant_id": "A_ss_2__bmmrs_2", "rewritten": "I find that I have thoughts of killing myself."}
{"variant_id": "A_ss_2__sdoh_cpss_10", "rewritten": "In the last month, how often have you had thoughts of killing yourself?"}
{"variant_id": "B_ss_2__asrs_1", "rewritten": "Did you ever have trouble wrapping up the final details of a project once the challenging parts were done?"}
{"variant_id": "B_ss_2__bfi2xs_12", "rewritten": "Did you ever assume the best about people?"}
{"variant_id": "B_ss_2__ace_1", "rewritten": "Did you ever, during your first 18 years of life, live with anyone who was depressed, mentally ill, or suicidal?"}
{"variant_id": "B_ss_2__bfi2xs_13", "rewritten": "Did you ever consider yourself reliable and able to be counted on?"}
{"variant_id": "B_ss_2__bmmrs_1", "rewritten": "Did you ever feel God's (or a higher power's) presence?"}
{"variant_id": "B_ss_2__phq9_1", "rewritten": "Did you ever have little interest or pleasure in doing things?"}
{"variant_id": "B_ss_2__sdoh_eds_1", "rewritten": "Did you ever get treated with less courtesy than other people?"}
{"variant_id": "B_ss_2__bfi2xs_1", "rewritten": "Did you ever consider yourself a quiet person?"}
{"variant_id": "B_ss_2__hvs_1", "rewritten": "Did you ever worry whether your food would run out before you got money to buy more?"}
{"variant_id": "B_ss_2__gad7_1", "rewritten": "Did you ever feel nervous, anxious, or on edge?"}
{"variant_id": "A_ss_3__asrs_1", "rewritten": "How often do you make a suicide attempt where you purposefully hurt yourself with at least some intention to die?"}
{"variant_id": "A_ss_3__overallhealth_emotionalproblem7days", "rewritten": "In the past 7 days, how often have you been bothered by memories of a suicide attempt where you purposefully hurt yourself with at least some intention to die?"}
{"variant_id": "A_ss_3__bmmrs_1", "rewritten": "I have made a suicide attempt where I purposefully hurt myself with at least some intention to die."}
{"variant_id": "A_ss_3__sdoh_cpss_1", "rewritten": "In the last month, how often have you thought about a suicide attempt where you purposefully hurt yourself with at least some intention to die?"}
{"variant_id": "A_ss_3__gad7_1", "rewritten": "Making a suicide attempt where you purposefully hurt yourself with at least some intention to die"}
{"variant_id": "A_ss_3__bfi2xs_1", "rewritten": "I am someone who has made a suicide attempt where I purposefully hurt myself with at least some intention to die."}
{"variant_id": "A_ss_3__asrs_2", "rewritten": "How often have you made a suicide attempt in which you purposefully hurt yourself with at least some intention to die?"}
{"variant_id": "A_ss_3__overallhealth_generalmentalhealth", "rewritten": "In general, how would you rate how often you have made a suicide attempt where you purposefully hurt yourself with at least some intention to die?"}
{"variant_id": "A_ss_3__bmmrs_2", "rewritten": "I find that I have made a suicide attempt where I purposefully hurt myself with at least some intention to die."}
{"variant_id": "A_ss_3__sdoh_cpss_10", "rewritten": "In the last month, how often have you thought about a time you made a suicide attempt where you purposefully hurt yourself with at least some intention to die?"}
{"variant_id": "B_ss_3__asrs_1", "rewritten": "Did you ever have trouble wrapping up the final details of a project once the challenging parts were done?"}
{"variant_id": "B_ss_3__bfi2xs_12", "rewritten": "Did you ever assume the best about people?"}
{"variant_id": "B_ss_3__ace_1", "rewritten": "Did you ever, during your first 18 years of life, live with anyone who was depressed, mentally ill, or suicidal?"}
{"variant_id": "B_ss_3__bfi2xs_13", "rewritten": "Did you ever consider yourself reliable and able to be counted on?"}
{"variant_id": "B_ss_3__bmmrs_1", "rewritten": "Did you ever feel God's (or a higher power's) presence?"}
{"variant_id": "B_ss_3__phq9_1", "rewritten": "Did you ever have little interest or pleasure in doing things?"}
{"variant_id": "B_ss_3__sdoh_eds_1", "rewritten": "Did you ever get treated with less courtesy than other people?"}
{"variant_id": "B_ss_3__bfi2xs_1", "rewritten": "Did you ever consider yourself a quiet person?"}
{"variant_id": "B_ss_3__hvs_1", "rewritten": "Did you ever worry whether your food would run out before you got money to buy more?"}
{"variant_id": "B_ss_3__gad7_1", "rewritten": "Did you ever feel nervous, anxious, or on edge?"}
{"variant_id": "A_worryanxiety__asrs_1", "rewritten": "How often do you have a period of 6 months or longer when you have problems with worry and anxiety?"}
{"variant_id": "A_worryanxiety__overallhealth_emotionalproblem7days", "rewritten": "In the past 7 days, how often have you had problems with worry and anxiety?"}
{"variant_id": "A_worryanxiety__bmmrs_1", "rewritten": "I have had a period of 6 months or longer when I had problems with worry and anxiety."}
{"variant_id": "A_worryanxiety__sdoh_cpss_1", "rewritten": "In the last month, how often have you had problems with worry and anxiety?"}
{"variant_id": "A_worryanxiety__phq9_1", "rewritten": "Having problems with worry and anxiety for a period of 6 months or longer"}
{"variant_id": "A_worryanxiety__bfi2xs_1", "rewritten": "I am someone who has had a period of 6 months or longer with problems with worry and anxiety."}
{"variant_id": "A_worryanxiety__asrs_2", "rewritten": "How often do you go through a period of 6 months or longer with problems of worry and anxiety?"}
{"variant_id": "A_worryanxiety__overallhealth_generalmentalhealth", "rewritten": "In general, how would you rate how often you have a period of 6 months or longer with problems of worry and anxiety?"}
{"variant_id": "A_worryanxiety__bmmrs_2", "rewritten": "I find that I have had a period of 6 months or longer with problems of worry and anxiety."}
{"variant_id": "A_worryanxiety__sdoh_cpss_10", "rewritten": "In the last month, how often have you had problems with worry and anxiety?"}
{"variant_id": "B_worryanxiety__asrs_1", "rewritten": "In your life, was there a period of 6 months or longer when you had trouble wrapping up the final details of projects once the challenging parts were done?"}
{"variant_id": "B_worryanxiety__bfi2xs_12", "rewritten": "In your life, was there a period of 6 months or longer when you assumed the best about people?"}
{"variant_id": "B_worryanxiety__ace_1", "rewritten": "In your life, was there a period of 6 months or longer, during your first 18 years, when you lived with someone who was depressed, mentally ill, or suicidal?"}
{"variant_id": "B_worryanxiety__bfi2xs_13", "rewritten": "In your life, was there a period of 6 months or longer when you were reliable and could always be counted on?"}
{"variant_id": "B_worryanxiety__bmmrs_1", "rewritten": "In your life, was there a period of 6 months or longer when you felt God's (or a higher power's) presence?"}
{"variant_id": "B_worryanxiety__phq9_1", "rewritten": "In your life, was there a period of 6 months or longer when you had little interest or pleasure in doing things?"}
{"variant_id": "B_worryanxiety__sdoh_eds_1", "rewritten": "In your life, was there a period of 6 months or longer when you were treated with less courtesy than other people?"}
{"variant_id": "B_worryanxiety__bfi2xs_1", "rewritten": "In your life, was there a period of 6 months or longer when you were very quiet?"}
{"variant_id": "B_worryanxiety__hvs_1", "rewritten": "In your life, was there a period of 6 months or longer when you worried your food would run out before you got money to buy more?"}
{"variant_id": "B_worryanxiety__sdoh_dms_1", "rewritten": "In your life, was there a period of 6 months or longer when you were treated with less courtesy than other people in healthcare settings?"}
```
