## Supplemental code for "Scoring respondents on a semantic frame of reference identifies a group that is burdened across many questionnaires and reaches care less easily": requirements.txt

```
# ──────────────────────────────────────────────────────────────────────
# ROSS-Proj requirements (pip, CPU). Tested with Python 3.11.
#
# Recommended instead: conda (GPU CUDA 12 + editable install) via
#     conda env create -f environment.yml
# For GPU with pip, replace `jax` below with `jax[cuda12]`.
# ──────────────────────────────────────────────────────────────────────
numpy
scipy
scikit-learn
jax
optax
tqdm

# Optional: .h5ad data loading for cpp_z on real data.
# scanpy
# anndata
```
